# Factors Associated with All-cause Mortality and Morbidity of Motorcycle Crash-Related Neurological and Musculoskeletal Injuries: The MOTOR Trial Ancillary Study

**DOI:** 10.1101/2025.02.21.25322634

**Authors:** Herman Lule, Micheal Mugerwa, Anne Abio, Benson Oguttu, Andrew Kakeeto, Daniel Asiimwe, Harvé Monka Lekuya, Robinson Ssebuufu, Patrick Kyamanywa, Till Bärnighausen, Michael Lowery Wilson, Jussi P. Posti

## Abstract

**Introduction:** The objective of this study was to examine the factors linked to all-cause mortality and morbidity from neurological and musculoskeletal injuries in motorcycle accidents.

**Methods:** The study was part of a two-armed, parallel, multi-period, cluster-randomized controlled trial of 1003 motorcycle crash victims. Morbidity was assessed using various scoring systems, and mixed effects regression models were employed for analysis.

**Results:** 90-day all-cause mortality was 9.2% (82/887). Factors associated with mortality included referral-to-discharge >1 hour [OR 4.215 (1.802-9.858), *p*=.001), Kampala Trauma Score (KTS) ≤6 [OR 7.696 (1.932-30.653), *p*=.004], GCS 9-12 [OR 3.432 (1.194-9.870), *p*=.022], GCS ≤8 [OR 6.919 (2.212-21.645), *p*=.001], intra-axial lesions [OR 78.647 (9.871-626.587), *p*<.001], extra-axial lesions [OR 11.933 (1.386-102.750), *p*=.024], skull fracture [OR 11.366, (1.197-107.977), *p*=.034], and decompressive craniotomy (DC) [OR 0.260 (.095-.706), *p*=.008).

A proportion of 14.5% had unfavourable Glasgow Outcome Scale (1-3); associated factors included increasing age [OR 1.02, (1.013-1.045, *p*<.001], multiple injuries [OR 4.559 (1.185-17.531), p=.027], KTS 7-8 [OR 2.755 (1.285-5.906), p=.009], KTS ≤6 [OR 7.551 (2.815-20.255), p=.001], GCS 9-12 [OR 4.07 (1.901-8.719), p=.001], GCS ≤8 [OR 13.779 (5.643-33.645), *p*<.001], and DC [OR 0.149 (.075-.295), *p*<.001].

Factors associated with unfavourable patient-reported musculoskeletal outcomes included being married [OR 1.984 (1.322–2.976), *p*=.001], multiple injuries [OR 1.762, (1.001–3.100), *p*=.049], and enrolment after the onset of the COVID-19 pandemic [OR 2.095 (1.199–3.659), p=.009].

**Conclusions:** The key determinants of mortality and adverse neurological and musculoskeletal injury outcomes observed in this study are essential for establishing core outcome sets in future research and predictive models.

**Summary of the Key Messages:**

- **Existing Knowledge:** Motorcycle crashes in low- and middle-income countries represent significant public health issues, exacerbated by low helmet usage and insufficient trauma care resources.
- **Study Contributions:** This MOTOR trial ancillary study investigated factors associated with all-cause mortality and morbidity from motorcycle crashes, emphasizing neurological and musculoskeletal injuries as critical targets for enhancing rural trauma care systems.
- **Implications for Research, Practice, and Policy:** Our findings indicate that the anatomical nature, multiplicity and severity of injuries, referral-dispatch intervals, operative interventions, and COVID-19-related social conditions significantly influence injury outcomes. These factors may serve as a foundational outcome set for benchmarking future clinical trials and trauma registries.

## Supplementary material for "Factors Associated with All-cause Mortality and Morbidity of Motorcycle Crash-Related Neurological and Musculoskeletal Injuries: The MOTOR Trial Ancillary Study": Ethical approval and data analysis codes: Data analysis logo part 1.log

```
------------------------------------------------------------------------------------
      name:  <unnamed>
       log:  C:\Users\Thinkpad\Dropbox\PhD\Herman brain Injury\Ann Version dataset\O
> bjective_2_043024.log
  log type:  text
 opened on:  30 Apr 2024, 12:18:19

. 
. clear

. use "C:\Users\Thinkpad\Dropbox\PhD\Herman brain Injury\Ann Version dataset\Motorcy
> cle trauma data.dta", clear

. 
. 
. //Age(age)
. histogram age, normal
(bin=30, start=.33, width=2.7223333)

. histogram age, by(hospital_cat, total) normal

. by hospital_cat, sort: swilk age

------------------------------------------------------------------------------------
-> hospital_cat = Intervention group

                   Shapiro-Wilk W test for normal data

    Variable |        Obs       W           V         z       Prob>z
-------------+------------------------------------------------------
         age |        501    0.95752     14.316     6.398    0.00000

------------------------------------------------------------------------------------
-> hospital_cat = Control group

                   Shapiro-Wilk W test for normal data

    Variable |        Obs       W           V         z       Prob>z
-------------+------------------------------------------------------
         age |        502    0.96288     12.530     6.078    0.00000

. summ age, detail

                         Age (Years)
-------------------------------------------------------------
      Percentiles      Smallest
 1%            3            .33
 5%            7            1.4
10%           16              2       Obs               1,003
25%           22              2       Sum of Wgt.       1,003

50%           28                      Mean           30.28238
                        Largest       Std. Dev.      13.98276
75%           37             80
90%           50             80       Variance       195.5175
95%           58             80       Skewness       .7221699
99%           72             82       Kurtosis       4.021274

. by hospital_cat: summ age, detail

------------------------------------------------------------------------------------
-> hospital_cat = Intervention group

                         Age (Years)
-------------------------------------------------------------
      Percentiles      Smallest
 1%            3              2
 5%            8              2
10%           15              3       Obs                 501
25%           22              3       Sum of Wgt.         501

50%           28                      Mean           30.87924
                        Largest       Std. Dev.      14.78566
75%           38             78
90%           52             80       Variance       218.6159
95%           59             80       Skewness       .7582771
99%           73             82       Kurtosis       3.738383

------------------------------------------------------------------------------------
-> hospital_cat = Control group

                         Age (Years)
-------------------------------------------------------------
      Percentiles      Smallest
 1%            3            .33
 5%            6            1.4
10%           17              2       Obs                 502
25%           22              2       Sum of Wgt.         502

50%           28                      Mean           29.68671
                        Largest       Std. Dev.      13.12035
75%           36             78
90%           48             78       Variance       172.1437
95%           54             79       Skewness       .6293047
99%           68             80       Kurtosis       4.256955


. ranksum age, by( hospital_cat )

Two-sample Wilcoxon rank-sum (Mann-Whitney) test

hospital_cat |      obs    rank sum    expected
-------------+---------------------------------
Intervention |      501    254438.5      251502
Control grou |      502    249067.5      252004
-------------+---------------------------------
    combined |     1003      503506      503506

unadjusted variance    21042334
adjustment for ties  -21045.962
                     ----------
adjusted variance      21021288

Ho: age(hospit~t==Intervention group) = age(hospit~t==Control group)
             z =   0.640
    Prob > |z| =   0.5219

. 
. //Sex(sex) 
. label define sex_label 1 "Male" 2"Female"

. label value sex sex_label

. tabulate sex

        Sex |      Freq.     Percent        Cum.
------------+-----------------------------------
       Male |        817       81.46       81.46
     Female |        186       18.54      100.00
------------+-----------------------------------
      Total |      1,003      100.00

. tab sex hospital_cat, chi2 exact expected col

+--------------------+
| Key                |
|--------------------|
|     frequency      |
| expected frequency |
| column percentage  |
+--------------------+

           |   Hospital Category
       Sex | Intervent  Control g |     Total
-----------+----------------------+----------
      Male |       402        415 |       817 
           |     408.1      408.9 |     817.0 
           |     80.24      82.67 |     81.46 
-----------+----------------------+----------
    Female |        99         87 |       186 
           |      92.9       93.1 |     186.0 
           |     19.76      17.33 |     18.54 
-----------+----------------------+----------
     Total |       501        502 |     1,003 
           |     501.0      502.0 |   1,003.0 
           |    100.00     100.00 |    100.00 

          Pearson chi2(1) =   0.9801   Pr = 0.322
           Fisher's exact =                 0.331
   1-sided Fisher's exact =                 0.182

. 
. //Marital status(marital)
. tabulate marital hospital_cat, chi2 exact expected col

+--------------------+
| Key                |
|--------------------|
|     frequency      |
| expected frequency |
| column percentage  |
+--------------------+

Enumerating sample-space combinations:
stage 4:  enumerations = 1
stage 3:  enumerations = 7
stage 2:  enumerations = 61
stage 1:  enumerations = 0

   Marital |   Hospital Category
    status | Intervent  Control g |     Total
-----------+----------------------+----------
    Single |       184        197 |       381 
           |     190.3      190.7 |     381.0 
           |     36.73      39.24 |     37.99 
-----------+----------------------+----------
   Married |       286        285 |       571 
           |     285.2      285.8 |     571.0 
           |     57.09      56.77 |     56.93 
-----------+----------------------+----------
  Divorced |        21         16 |        37 
           |      18.5       18.5 |      37.0 
           |      4.19       3.19 |      3.69 
-----------+----------------------+----------
     other |        10          4 |        14 
           |       7.0        7.0 |      14.0 
           |      2.00       0.80 |      1.40 
-----------+----------------------+----------
     Total |       501        502 |     1,003 
           |     501.0      502.0 |   1,003.0 
           |    100.00     100.00 |    100.00 

          Pearson chi2(3) =   3.6914   Pr = 0.297
           Fisher's exact =                 0.303

. 
. //Employment(employment) 
. tabulate employment  hospital_cat, chi2 exact expected col

+--------------------+
| Key                |
|--------------------|
|     frequency      |
| expected frequency |
| column percentage  |
+--------------------+

Enumerating sample-space combinations:
stage 5:  enumerations = 1
stage 4:  enumerations = 16
stage 3:  enumerations = 296
stage 2:  enumerations = 5838
stage 1:  enumerations = 0

                      |   Hospital Category
    Employment status | Intervent  Control g |     Total
----------------------+----------------------+----------
Formal paid employmen |        33         61 |        94 
                      |      47.0       47.0 |      94.0 
                      |      6.59      12.15 |      9.37 
----------------------+----------------------+----------
        Self-employed |       349        319 |       668 
                      |     333.7      334.3 |     668.0 
                      |     69.66      63.55 |     66.60 
----------------------+----------------------+----------
           Unemployed |        25         36 |        61 
                      |      30.5       30.5 |      61.0 
                      |      4.99       7.17 |      6.08 
----------------------+----------------------+----------
              Student |        83         76 |       159 
                      |      79.4       79.6 |     159.0 
                      |     16.57      15.14 |     15.85 
----------------------+----------------------+----------
                Other |        11         10 |        21 
                      |      10.5       10.5 |      21.0 
                      |      2.20       1.99 |      2.09 
----------------------+----------------------+----------
                Total |       501        502 |     1,003 
                      |     501.0      502.0 |   1,003.0 
                      |    100.00     100.00 |    100.00 

          Pearson chi2(4) =  12.0261   Pr = 0.017
           Fisher's exact =                 0.016

. 
. //Commute distance (commute_distance)
. histogram commute_distance, normal
(bin=30, start=.2, width=2.6933333)

. histogram commute_distance, by(hospital_cat, total) normal

. by hospital_cat, sort: swilk commute_distance

------------------------------------------------------------------------------------
-> hospital_cat = Intervention group

                   Shapiro-Wilk W test for normal data

    Variable |        Obs       W           V         z       Prob>z
-------------+------------------------------------------------------
commute_di~e |        501    0.63642    122.524    11.559    0.00000

------------------------------------------------------------------------------------
-> hospital_cat = Control group

                   Shapiro-Wilk W test for normal data

    Variable |        Obs       W           V         z       Prob>z
-------------+------------------------------------------------------
commute_di~e |        502    0.68065    107.814    11.253    0.00000

. summ commute_distance, detail

        Estimated commute distance (Km) from accident
                      scene to facility
-------------------------------------------------------------
      Percentiles      Smallest
 1%           .5             .2
 5%            1             .2
10%            1             .2       Obs               1,003
25%            2             .2       Sum of Wgt.       1,003

50%            5                      Mean           9.684646
                        Largest       Std. Dev.      12.85538
75%           10             80
90%           20             80       Variance       165.2608
95%           35             80       Skewness       2.962757
99%           70             81       Kurtosis       13.28508

. by hospital_cat: summ commute_distance, detail

------------------------------------------------------------------------------------
-> hospital_cat = Intervention group

        Estimated commute distance (Km) from accident
                      scene to facility
-------------------------------------------------------------
      Percentiles      Smallest
 1%           .5             .2
 5%            1             .2
10%            1             .2       Obs                 501
25%            2             .2       Sum of Wgt.         501

50%            5                      Mean           9.742715
                        Largest       Std. Dev.      13.76453
75%           10             72
90%           25             79       Variance       189.4624
95%           40             80       Skewness       2.915146
99%           70             80       Kurtosis       12.31124

------------------------------------------------------------------------------------
-> hospital_cat = Control group

        Estimated commute distance (Km) from accident
                      scene to facility
-------------------------------------------------------------
      Percentiles      Smallest
 1%           .5             .2
 5%            1             .2
10%            2             .2       Obs                 502
25%            2             .3       Sum of Wgt.         502

50%            5                      Mean           9.626693
                        Largest       Std. Dev.      11.89246
75%           10             70
90%           20             80       Variance       141.4307
95%           30             80       Skewness       2.972432
99%           64             81       Kurtosis       14.23482


. ranksum commute_distance, by( hospital_cat )

Two-sample Wilcoxon rank-sum (Mann-Whitney) test

hospital_cat |      obs    rank sum    expected
-------------+---------------------------------
Intervention |      501      243071      251502
Control grou |      502      260435      252004
-------------+---------------------------------
    combined |     1003      503506      503506

unadjusted variance    21042334
adjustment for ties  -186294.18
                     ----------
adjusted variance      20856040

Ho: commut~e(hospit~t==Intervention group) = commut~e(hospit~t==Control group)
             z =  -1.846
    Prob > |z| =   0.0649

. 
. //Road use Category(road_user_category) 
. tabulate road_user_category  hospital_cat, chi2 exact expected col

+--------------------+
| Key                |
|--------------------|
|     frequency      |
| expected frequency |
| column percentage  |
+--------------------+

Enumerating sample-space combinations:
stage 3:  enumerations = 1
stage 2:  enumerations = 19
stage 1:  enumerations = 0

   Road user |   Hospital Category
    category | Intervent  Control g |     Total
-------------+----------------------+----------
   Passenger |       175        153 |       328 
             |     163.8      164.2 |     328.0 
             |     34.93      30.48 |     32.70 
-------------+----------------------+----------
  Pedestrian |        93        102 |       195 
             |      97.4       97.6 |     195.0 
             |     18.56      20.32 |     19.44 
-------------+----------------------+----------
Motorcyclist |       233        247 |       480 
             |     239.8      240.2 |     480.0 
             |     46.51      49.20 |     47.86 
-------------+----------------------+----------
       Total |       501        502 |     1,003 
             |     501.0      502.0 |   1,003.0 
             |    100.00     100.00 |    100.00 

          Pearson chi2(2) =   2.2983   Pr = 0.317
           Fisher's exact =                 0.318

. 
. //Mechanism of Injury (injury_mechanism) 
. tabulate injury_mechanism hospital_cat, chi2 exact expected col

+--------------------+
| Key                |
|--------------------|
|     frequency      |
| expected frequency |
| column percentage  |
+--------------------+

Enumerating sample-space combinations:
stage 4:  enumerations = 1
stage 3:  enumerations = 30
stage 2:  enumerations = 887
stage 1:  enumerations = 0

                      |   Hospital Category
  Mechanism of injury | Intervent  Control g |     Total
----------------------+----------------------+----------
Motorcycle-motorcycle |       206        225 |       431 
                      |     215.3      215.7 |     431.0 
                      |     41.12      44.82 |     42.97 
----------------------+----------------------+----------
Motorcycle-pedestrian |       114        139 |       253 
                      |     126.4      126.6 |     253.0 
                      |     22.75      27.69 |     25.22 
----------------------+----------------------+----------
 Motorcycle-car crash |       113         87 |       200 
                      |      99.9      100.1 |     200.0 
                      |     22.55      17.33 |     19.94 
----------------------+----------------------+----------
Motorcycle-static obj |        68         51 |       119 
                      |      59.4       59.6 |     119.0 
                      |     13.57      10.16 |     11.86 
----------------------+----------------------+----------
                Total |       501        502 |     1,003 
                      |     501.0      502.0 |   1,003.0 
                      |    100.00     100.00 |    100.00 

          Pearson chi2(3) =   9.1155   Pr = 0.028
           Fisher's exact =                 0.028

. 
. //Mode of arrival (mode_of_arrival) 
. tabulate mode_of_arrival hospital_cat, chi2 exact expected col

+--------------------+
| Key                |
|--------------------|
|     frequency      |
| expected frequency |
| column percentage  |
+--------------------+

Enumerating sample-space combinations:
stage 3:  enumerations = 1
stage 2:  enumerations = 15
stage 1:  enumerations = 0

                   |   Hospital Category
   Mode of arrival | Intervent  Control g |     Total
-------------------+----------------------+----------
      By ambulance |        96        103 |       199 
                   |      99.4       99.6 |     199.0 
                   |     19.16      20.52 |     19.84 
-------------------+----------------------+----------
By taxi/motorcycle |       398        378 |       776 
                   |     387.6      388.4 |     776.0 
                   |     79.44      75.30 |     77.37 
-------------------+----------------------+----------
             Other |         7         21 |        28 
                   |      14.0       14.0 |      28.0 
                   |      1.40       4.18 |      2.79 
-------------------+----------------------+----------
             Total |       501        502 |     1,003 
                   |     501.0      502.0 |   1,003.0 
                   |    100.00     100.00 |    100.00 

          Pearson chi2(2) =   7.7607   Pr = 0.021
           Fisher's exact =                 0.019

. 
. //First aid status(prehospital_care) 
. tabulate prehospital_care  hospital_cat, chi2 exact expected col

+--------------------+
| Key                |
|--------------------|
|     frequency      |
| expected frequency |
| column percentage  |
+--------------------+

Pre-hospit |
   al care |
(first aid |
    before |   Hospital Category
 arrival)? | Intervent  Control g |     Total
-----------+----------------------+----------
        No |       282        262 |       544 
           |     271.7      272.3 |     544.0 
           |     56.29      52.19 |     54.24 
-----------+----------------------+----------
       Yes |       219        240 |       459 
           |     229.3      229.7 |     459.0 
           |     43.71      47.81 |     45.76 
-----------+----------------------+----------
     Total |       501        502 |     1,003 
           |     501.0      502.0 |   1,003.0 
           |    100.00     100.00 |    100.00 

          Pearson chi2(1) =   1.6951   Pr = 0.193
           Fisher's exact =                 0.205
   1-sided Fisher's exact =                 0.108

. 
. //Comorbidity-chronic medical illness present (comorbidity) 
. tabulate comorbidity hospital_cat, chi2 exact expected col

+--------------------+
| Key                |
|--------------------|
|     frequency      |
| expected frequency |
| column percentage  |
+--------------------+

Enumerating sample-space combinations:
stage 9:  enumerations = 1
stage 8:  enumerations = 2
stage 7:  enumerations = 3
stage 6:  enumerations = 4
stage 5:  enumerations = 5
stage 4:  enumerations = 14
stage 3:  enumerations = 64
stage 2:  enumerations = 255
stage 1:  enumerations = 0

      If yes, specify |   Hospital Category
      medical illness | Intervent  Control g |     Total
----------------------+----------------------+----------
    Diabetes mellitus |         4          5 |         9 
                      |       5.4        3.6 |       9.0 
                      |     10.53      20.00 |     14.29 
----------------------+----------------------+----------
         Hypertension |        25          7 |        32 
                      |      19.3       12.7 |      32.0 
                      |     65.79      28.00 |     50.79 
----------------------+----------------------+----------
             HIV/AIDS |         3          4 |         7 
                      |       4.2        2.8 |       7.0 
                      |      7.89      16.00 |     11.11 
----------------------+----------------------+----------
Ischaemic heart disea |         1          0 |         1 
                      |       0.6        0.4 |       1.0 
                      |      2.63       0.00 |      1.59 
----------------------+----------------------+----------
Congestive heart fail |         1          0 |         1 
                      |       0.6        0.4 |       1.0 
                      |      2.63       0.00 |      1.59 
----------------------+----------------------+----------
               Asthma |         2          6 |         8 
                      |       4.8        3.2 |       8.0 
                      |      5.26      24.00 |     12.70 
----------------------+----------------------+----------
Chronic obstructive a |         1          0 |         1 
                      |       0.6        0.4 |       1.0 
                      |      2.63       0.00 |      1.59 
----------------------+----------------------+----------
             Epilepsy |         0          3 |         3 
                      |       1.8        1.2 |       3.0 
                      |      0.00      12.00 |      4.76 
----------------------+----------------------+----------
         Malnutrition |         1          0 |         1 
                      |       0.6        0.4 |       1.0 
                      |      2.63       0.00 |      1.59 
----------------------+----------------------+----------
                Total |        38         25 |        63 
                      |      38.0       25.0 |      63.0 
                      |    100.00     100.00 |    100.00 

          Pearson chi2(8) =  17.4390   Pr = 0.026
           Fisher's exact =                 0.006

. 
. //Injury Severity-Kampala Trauma Score(kts_cat)
. tabulate kts_cat  hospital_cat, chi2 exact expected col

+--------------------+
| Key                |
|--------------------|
|     frequency      |
| expected frequency |
| column percentage  |
+--------------------+

Enumerating sample-space combinations:
stage 3:  enumerations = 1
stage 2:  enumerations = 19
stage 1:  enumerations = 0

                   |   Hospital Category
   Category of KTS | Intervent  Control g |     Total
-------------------+----------------------+----------
       Mild (9-10) |       233        249 |       482 
                   |     240.8      241.2 |     482.0 
                   |     46.51      49.60 |     48.06 
-------------------+----------------------+----------
    Moderate (7-8) |       165        168 |       333 
                   |     166.3      166.7 |     333.0 
                   |     32.93      33.47 |     33.20 
-------------------+----------------------+----------
Severe (6 or less) |       103         85 |       188 
                   |      93.9       94.1 |     188.0 
                   |     20.56      16.93 |     18.74 
-------------------+----------------------+----------
             Total |       501        502 |     1,003 
                   |     501.0      502.0 |   1,003.0 
                   |    100.00     100.00 |    100.00 

          Pearson chi2(2) =   2.2806   Pr = 0.320
           Fisher's exact =                 0.319

. 
. //Injury severity based on Glasgow coma scale (gos_numerical) 
. tabulate gcs_cat hospital_cat, chi2 exact expected col

+--------------------+
| Key                |
|--------------------|
|     frequency      |
| expected frequency |
| column percentage  |
+--------------------+

Enumerating sample-space combinations:
stage 3:  enumerations = 1
stage 2:  enumerations = 17
stage 1:  enumerations = 0

   Glasgow coma scale |   Hospital Category
       (GCS) category | Intervent  Control g |     Total
----------------------+----------------------+----------
Mild Head Injury (GCS |       337        301 |       638 
                      |     324.0      314.0 |     638.0 
                      |     69.92      64.45 |     67.23 
----------------------+----------------------+----------
Moderate Head Injury  |       100        119 |       219 
                      |     111.2      107.8 |     219.0 
                      |     20.75      25.48 |     23.08 
----------------------+----------------------+----------
Severe Head Injury (G |        45         47 |        92 
                      |      46.7       45.3 |      92.0 
                      |      9.34      10.06 |      9.69 
----------------------+----------------------+----------
                Total |       482        467 |       949 
                      |     482.0      467.0 |     949.0 
                      |    100.00     100.00 |    100.00 

          Pearson chi2(2) =   3.4870   Pr = 0.175
           Fisher's exact =                 0.175

. 
. //Number of serious injuries (serious_injuries) 
. tabulate serious_injuries  hospital_cat, chi2 exact expected col

+--------------------+
| Key                |
|--------------------|
|     frequency      |
| expected frequency |
| column percentage  |
+--------------------+

Enumerating sample-space combinations:
stage 3:  enumerations = 1
stage 2:  enumerations = 32
stage 1:  enumerations = 0

 Score for |
   serious |   Hospital Category
  injuries | Intervent  Control g |     Total
-----------+----------------------+----------
      >one |       127         94 |       221 
           |     110.4      110.6 |     221.0 
           |     25.35      18.73 |     22.03 
-----------+----------------------+----------
       One |       291        332 |       623 
           |     311.2      311.8 |     623.0 
           |     58.08      66.14 |     62.11 
-----------+----------------------+----------
      None |        83         76 |       159 
           |      79.4       79.6 |     159.0 
           |     16.57      15.14 |     15.85 
-----------+----------------------+----------
     Total |       501        502 |     1,003 
           |     501.0      502.0 |   1,003.0 
           |    100.00     100.00 |    100.00 

          Pearson chi2(2) =   7.9330   Pr = 0.019
           Fisher's exact =                 0.019

. 
. //Head injury present? (head_injury_present) 
. tabulate head_injury_present  hospital_cat, chi2 exact expected col

+--------------------+
| Key                |
|--------------------|
|     frequency      |
| expected frequency |
| column percentage  |
+--------------------+

   Is head |
    injury |
   present |
/suspected |   Hospital Category
         ? | Intervent  Control g |     Total
-----------+----------------------+----------
        No |       154        150 |       304 
           |     151.8      152.2 |     304.0 
           |     30.74      29.88 |     30.31 
-----------+----------------------+----------
       Yes |       347        352 |       699 
           |     349.2      349.8 |     699.0 
           |     69.26      70.12 |     69.69 
-----------+----------------------+----------
     Total |       501        502 |     1,003 
           |     501.0      502.0 |   1,003.0 
           |    100.00     100.00 |    100.00 

          Pearson chi2(1) =   0.0874   Pr = 0.768
           Fisher's exact =                 0.784
   1-sided Fisher's exact =                 0.410

. 
. //No helmet
. tabulate nohelmet  hospital_cat, chi2 exact expected col

+--------------------+
| Key                |
|--------------------|
|     frequency      |
| expected frequency |
| column percentage  |
+--------------------+

 Signs and |
  symptoms |
       for |
suspecting |
      head |
    injury |
 (Tick all |
      that |
    apply) |
(choice=No |   Hospital Category
         h | Intervent  Control g |     Total
-----------+----------------------+----------
        No |       387        362 |       749 
           |     374.1      374.9 |     749.0 
           |     77.25      72.11 |     74.68 
-----------+----------------------+----------
       Yes |       114        140 |       254 
           |     126.9      127.1 |     254.0 
           |     22.75      27.89 |     25.32 
-----------+----------------------+----------
     Total |       501        502 |     1,003 
           |     501.0      502.0 |   1,003.0 
           |    100.00     100.00 |    100.00 

          Pearson chi2(1) =   3.4949   Pr = 0.062
           Fisher's exact =                 0.069
   1-sided Fisher's exact =                 0.036

. 
. 
. //Signs and symptoms of suspecting head injury 
. tabulate highimpact  hospital_cat, chi2 exact expected col

+--------------------+
| Key                |
|--------------------|
|     frequency      |
| expected frequency |
| column percentage  |
+--------------------+

 Signs and |
  symptoms |
       for |
suspecting |
      head |
    injury |
 (Tick all |
      that |
    apply) |
(choice=Hi |   Hospital Category
        gh | Intervent  Control g |     Total
-----------+----------------------+----------
        No |       458        467 |       925 
           |     462.0      463.0 |     925.0 
           |     91.42      93.03 |     92.22 
-----------+----------------------+----------
       Yes |        43         35 |        78 
           |      39.0       39.0 |      78.0 
           |      8.58       6.97 |      7.78 
-----------+----------------------+----------
     Total |       501        502 |     1,003 
           |     501.0      502.0 |   1,003.0 
           |    100.00     100.00 |    100.00 

          Pearson chi2(1) =   0.9071   Pr = 0.341
           Fisher's exact =                 0.348
   1-sided Fisher's exact =                 0.202

. tabulate unconsciousness  hospital_cat, chi2 exact expected col

+--------------------+
| Key                |
|--------------------|
|     frequency      |
| expected frequency |
| column percentage  |
+--------------------+

 Signs and |
  symptoms |
       for |
suspecting |
      head |
    injury |
 (Tick all |
      that |
    apply) |
(choice=Lo |   Hospital Category
        ss | Intervent  Control g |     Total
-----------+----------------------+----------
        No |       215        231 |       446 
           |     222.8      223.2 |     446.0 
           |     42.91      46.02 |     44.47 
-----------+----------------------+----------
       Yes |       286        271 |       557 
           |     278.2      278.8 |     557.0 
           |     57.09      53.98 |     55.53 
-----------+----------------------+----------
     Total |       501        502 |     1,003 
           |     501.0      502.0 |   1,003.0 
           |    100.00     100.00 |    100.00 

          Pearson chi2(1) =   0.9769   Pr = 0.323
           Fisher's exact =                 0.341
   1-sided Fisher's exact =                 0.178

. tabulate convulsions  hospital_cat, chi2 exact expected col

+--------------------+
| Key                |
|--------------------|
|     frequency      |
| expected frequency |
| column percentage  |
+--------------------+

 Signs and |
  symptoms |
       for |
suspecting |
      head |
    injury |
 (Tick all |
      that |
    apply) |
(choice=Po |   Hospital Category
        st | Intervent  Control g |     Total
-----------+----------------------+----------
        No |       480        487 |       967 
           |     483.0      484.0 |     967.0 
           |     95.81      97.01 |     96.41 
-----------+----------------------+----------
       Yes |        21         15 |        36 
           |      18.0       18.0 |      36.0 
           |      4.19       2.99 |      3.59 
-----------+----------------------+----------
     Total |       501        502 |     1,003 
           |     501.0      502.0 |   1,003.0 
           |    100.00     100.00 |    100.00 

          Pearson chi2(1) =   1.0497   Pr = 0.306
           Fisher's exact =                 0.315
   1-sided Fisher's exact =                 0.196

. tabulate amnesia  hospital_cat, chi2 exact expected col

+--------------------+
| Key                |
|--------------------|
|     frequency      |
| expected frequency |
| column percentage  |
+--------------------+

 Signs and |
  symptoms |
       for |
suspecting |
      head |
    injury |
 (Tick all |
      that |
    apply) |
(choice=Po |   Hospital Category
        st | Intervent  Control g |     Total
-----------+----------------------+----------
        No |       475        475 |       950 
           |     474.5      475.5 |     950.0 
           |     94.81      94.62 |     94.72 
-----------+----------------------+----------
       Yes |        26         27 |        53 
           |      26.5       26.5 |      53.0 
           |      5.19       5.38 |      5.28 
-----------+----------------------+----------
     Total |       501        502 |     1,003 
           |     501.0      502.0 |   1,003.0 
           |    100.00     100.00 |    100.00 

          Pearson chi2(1) =   0.0179   Pr = 0.894
           Fisher's exact =                 1.000
   1-sided Fisher's exact =                 0.503

. tabulate headache  hospital_cat, chi2 exact expected col

+--------------------+
| Key                |
|--------------------|
|     frequency      |
| expected frequency |
| column percentage  |
+--------------------+

 Signs and |
  symptoms |
       for |
suspecting |
      head |
    injury |
 (Tick all |
      that |
    apply) |
(choice=Po |   Hospital Category
        st | Intervent  Control g |     Total
-----------+----------------------+----------
        No |       351        347 |       698 
           |     348.7      349.3 |     698.0 
           |     70.06      69.12 |     69.59 
-----------+----------------------+----------
       Yes |       150        155 |       305 
           |     152.3      152.7 |     305.0 
           |     29.94      30.88 |     30.41 
-----------+----------------------+----------
     Total |       501        502 |     1,003 
           |     501.0      502.0 |   1,003.0 
           |    100.00     100.00 |    100.00 

          Pearson chi2(1) =   0.1039   Pr = 0.747
           Fisher's exact =                 0.784
   1-sided Fisher's exact =                 0.400

. tabulate alc_drug_intoxicated  hospital_cat, chi2 exact expected col

+--------------------+
| Key                |
|--------------------|
|     frequency      |
| expected frequency |
| column percentage  |
+--------------------+

 Signs and |
  symptoms |
       for |
suspecting |
      head |
    injury |
 (Tick all |
      that |
    apply) |
(choice=Al |   Hospital Category
        co | Intervent  Control g |     Total
-----------+----------------------+----------
        No |       498        500 |       998 
           |     498.5      499.5 |     998.0 
           |     99.40      99.60 |     99.50 
-----------+----------------------+----------
       Yes |         3          2 |         5 
           |       2.5        2.5 |       5.0 
           |      0.60       0.40 |      0.50 
-----------+----------------------+----------
     Total |       501        502 |     1,003 
           |     501.0      502.0 |   1,003.0 
           |    100.00     100.00 |    100.00 

          Pearson chi2(1) =   0.2030   Pr = 0.652
           Fisher's exact =                 0.687
   1-sided Fisher's exact =                 0.499

. tabulate vomiting  hospital_cat, chi2 exact expected col

+--------------------+
| Key                |
|--------------------|
|     frequency      |
| expected frequency |
| column percentage  |
+--------------------+

 Signs and |
  symptoms |
       for |
suspecting |
      head |
    injury |
 (Tick all |
      that |
    apply) |
(choice=Pr |   Hospital Category
        oj | Intervent  Control g |     Total
-----------+----------------------+----------
        No |       486        495 |       981 
           |     490.0      491.0 |     981.0 
           |     97.01      98.61 |     97.81 
-----------+----------------------+----------
       Yes |        15          7 |        22 
           |      11.0       11.0 |      22.0 
           |      2.99       1.39 |      2.19 
-----------+----------------------+----------
     Total |       501        502 |     1,003 
           |     501.0      502.0 |   1,003.0 
           |    100.00     100.00 |    100.00 

          Pearson chi2(1) =   2.9907   Pr = 0.084
           Fisher's exact =                 0.089
   1-sided Fisher's exact =                 0.064

. tabulate injuries_above_clavicles  hospital_cat, chi2 exact expected col

+--------------------+
| Key                |
|--------------------|
|     frequency      |
| expected frequency |
| column percentage  |
+--------------------+

 Signs and |
  symptoms |
       for |
suspecting |
      head |
    injury |
 (Tick all |
      that |
    apply) |
(choice=Vi |   Hospital Category
        si | Intervent  Control g |     Total
-----------+----------------------+----------
        No |       264        263 |       527 
           |     263.2      263.8 |     527.0 
           |     52.69      52.39 |     52.54 
-----------+----------------------+----------
       Yes |       237        239 |       476 
           |     237.8      238.2 |     476.0 
           |     47.31      47.61 |     47.46 
-----------+----------------------+----------
     Total |       501        502 |     1,003 
           |     501.0      502.0 |   1,003.0 
           |    100.00     100.00 |    100.00 

          Pearson chi2(1) =   0.0093   Pr = 0.923
           Fisher's exact =                 0.950
   1-sided Fisher's exact =                 0.487

. tabulate csf  hospital_cat, chi2 exact expected col

+--------------------+
| Key                |
|--------------------|
|     frequency      |
| expected frequency |
| column percentage  |
+--------------------+

 Signs and |
  symptoms |
       for |
suspecting |
      head |
    injury |
 (Tick all |
      that |
    apply) |
(choice=CS |   Hospital Category
        F  | Intervent  Control g |     Total
-----------+----------------------+----------
        No |       455        458 |       913 
           |     456.0      457.0 |     913.0 
           |     90.82      91.24 |     91.03 
-----------+----------------------+----------
       Yes |        46         44 |        90 
           |      45.0       45.0 |      90.0 
           |      9.18       8.76 |      8.97 
-----------+----------------------+----------
     Total |       501        502 |     1,003 
           |     501.0      502.0 |   1,003.0 
           |    100.00     100.00 |    100.00 

          Pearson chi2(1) =   0.0533   Pr = 0.817
           Fisher's exact =                 0.826
   1-sided Fisher's exact =                 0.452

. tabulate focal_neuro_deficits  hospital_cat, chi2 exact expected col

+--------------------+
| Key                |
|--------------------|
|     frequency      |
| expected frequency |
| column percentage  |
+--------------------+

 Signs and |
  symptoms |
       for |
suspecting |
      head |
    injury |
 (Tick all |
      that |
    apply) |
(choice=Fo |   Hospital Category
        ca | Intervent  Control g |     Total
-----------+----------------------+----------
        No |       436        445 |       881 
           |     440.1      440.9 |     881.0 
           |     87.03      88.65 |     87.84 
-----------+----------------------+----------
       Yes |        65         57 |       122 
           |      60.9       61.1 |     122.0 
           |     12.97      11.35 |     12.16 
-----------+----------------------+----------
     Total |       501        502 |     1,003 
           |     501.0      502.0 |   1,003.0 
           |    100.00     100.00 |    100.00 

          Pearson chi2(1) =   0.6155   Pr = 0.433
           Fisher's exact =                 0.441
   1-sided Fisher's exact =                 0.246

.  
.                  
. //Pre_Post Pandemic 
. gen pandemic_status=0

. replace pandemic_status= 0 if (study_period<=2)
(0 real changes made)

. replace pandemic_status= 1 if (study_period >=3)
(836 real changes made)

. 
. label var pandemic_status "Pandemic Status"

. label define pandemic_status_label 0 "Pre Pandemic" 1 "Post Pandemic"

. label value pandemic_status pandemic_status_label

. tabulate pandemic_status

     Pandemic |
       Status |      Freq.     Percent        Cum.
--------------+-----------------------------------
 Pre Pandemic |        167       16.65       16.65
Post Pandemic |        836       83.35      100.00
--------------+-----------------------------------
        Total |      1,003      100.00

. tabulate pandemic_status  hospital_cat, chi2 exact expected col

+--------------------+
| Key                |
|--------------------|
|     frequency      |
| expected frequency |
| column percentage  |
+--------------------+

     Pandemic |   Hospital Category
       Status | Intervent  Control g |     Total
--------------+----------------------+----------
 Pre Pandemic |        82         85 |       167 
              |      83.4       83.6 |     167.0 
              |     16.37      16.93 |     16.65 
--------------+----------------------+----------
Post Pandemic |       419        417 |       836 
              |     417.6      418.4 |     836.0 
              |     83.63      83.07 |     83.35 
--------------+----------------------+----------
        Total |       501        502 |     1,003 
              |     501.0      502.0 |   1,003.0 
              |    100.00     100.00 |    100.00 

          Pearson chi2(1) =   0.0577   Pr = 0.810
           Fisher's exact =                 0.865
   1-sided Fisher's exact =                 0.438

.                  
. /******************************************************************************/
. /*PRIMARY OUTCOME (prehospital_interval)*/
. histogram prehospital_interval, normal
(bin=30, start=.05, width=.19833333)

. histogram prehospital_interval, by(hospital_cat, total) normal

. by hospital_cat, sort: swilk prehospital_interval

------------------------------------------------------------------------------------
-> hospital_cat = Intervention group

                   Shapiro-Wilk W test for normal data

    Variable |        Obs       W           V         z       Prob>z
-------------+------------------------------------------------------
prehospita~l |        501    0.91436     28.860     8.084    0.00000

------------------------------------------------------------------------------------
-> hospital_cat = Control group

                   Shapiro-Wilk W test for normal data

    Variable |        Obs       W           V         z       Prob>z
-------------+------------------------------------------------------
prehospita~l |        502    0.95579     14.924     6.499    0.00000

. summ prehospital_interval, detail

       Estimated time lag from accident to arrival at
                      hospital (hours)
-------------------------------------------------------------
      Percentiles      Smallest
 1%         .167            .05
 5%          .25            .05
10%           .5            .05       Obs               1,003
25%            1            .05       Sum of Wgt.       1,003

50%            2                      Mean           2.011885
                        Largest       Std. Dev.      1.439192
75%            3              6
90%            4              6       Variance       2.071273
95%            5              6       Skewness       .9165123
99%            6              6       Kurtosis       3.158796

. by hospital_cat: summ prehospital_interval, detail

------------------------------------------------------------------------------------
-> hospital_cat = Intervention group

       Estimated time lag from accident to arrival at
                      hospital (hours)
-------------------------------------------------------------
      Percentiles      Smallest
 1%          .08            .05
 5%          .25            .05
10%           .5            .05       Obs                 501
25%           .5            .05       Sum of Wgt.         501

50%            1                      Mean           1.447699
                        Largest       Std. Dev.      1.019239
75%            2              4
90%            3              4       Variance       1.038848
95%         3.55              4       Skewness       .8446438
99%            4            4.2       Kurtosis        2.82673

------------------------------------------------------------------------------------
-> hospital_cat = Control group

       Estimated time lag from accident to arrival at
                      hospital (hours)
-------------------------------------------------------------
      Percentiles      Smallest
 1%          .25           .167
 5%           .5           .167
10%           .5             .2       Obs                 502
25%          1.5             .2       Sum of Wgt.         502

50%            2                      Mean           2.574948
                        Largest       Std. Dev.      1.571557
75%            4              6
90%            5              6       Variance       2.469793
95%         5.65              6       Skewness       .5553396
99%            6              6       Kurtosis       2.352305


. ttest prehospital_interval, by(hospital_cat)   /* Data is not normaly distributed*
> /

Two-sample t test with equal variances
------------------------------------------------------------------------------
   Group |     Obs        Mean    Std. Err.   Std. Dev.   [95% Conf. Interval]
---------+--------------------------------------------------------------------
Interven |     501    1.447699    .0455362    1.019239    1.358233    1.537165
 Control |     502    2.574948     .070142    1.571557    2.437139    2.712757
---------+--------------------------------------------------------------------
combined |   1,003    2.011885    .0454431    1.439192    1.922711     2.10106
---------+--------------------------------------------------------------------
    diff |            -1.12725    .0836609               -1.291421   -.9630787
------------------------------------------------------------------------------
    diff = mean(Interven) - mean(Control)                         t = -13.4740
Ho: diff = 0                                     degrees of freedom =     1001

    Ha: diff < 0                 Ha: diff != 0                 Ha: diff > 0
 Pr(T < t) = 0.0000         Pr(|T| > |t|) = 0.0000          Pr(T > t) = 1.0000

. ranksum prehospital_interval, by( hospital_cat )

Two-sample Wilcoxon rank-sum (Mann-Whitney) test

hospital_cat |      obs    rank sum    expected
-------------+---------------------------------
Intervention |      501    197105.5      251502
Control grou |      502    306400.5      252004
-------------+---------------------------------
    combined |     1003      503506      503506

unadjusted variance    21042334
adjustment for ties  -318402.63
                     ----------
adjusted variance      20723931

Ho: prehos~l(hospit~t==Intervention group) = prehos~l(hospit~t==Control group)
             z = -11.949
    Prob > |z| =   0.0000

. 
. graph box prehospital_interval, over(hospital_cat)

. 
. /*PRIMARY OUTCOME (prehospital_interval)*/
. histogram ref_exit_interv, normal
(bin=26, start=.5, width=.225)

. histogram ref_exit_interv, by(hospital_cat, total) normal

. by hospital_cat, sort: swilk ref_exit_interv

------------------------------------------------------------------------------------
-> hospital_cat = Intervention group

                   Shapiro-Wilk W test for normal data

    Variable |        Obs       W           V         z       Prob>z
-------------+------------------------------------------------------
ref_exit_i~v |        343    0.95960      9.695     5.366    0.00000

------------------------------------------------------------------------------------
-> hospital_cat = Control group

                   Shapiro-Wilk W test for normal data

    Variable |        Obs       W           V         z       Prob>z
-------------+------------------------------------------------------
ref_exit_i~v |        348    0.98515      3.610     3.035    0.00120

. summ ref_exit_interv, detail

       Interval between referral decision and hospital
                        exit (Hours)
-------------------------------------------------------------
      Percentiles      Smallest
 1%           .5             .5
 5%          .75             .5
10%            1             .5       Obs                 691
25%         1.75             .5       Sum of Wgt.         691

50%         2.75                      Mean           2.748452
                        Largest       Std. Dev.      1.299665
75%         3.85              6
90%          4.5           6.05       Variance       1.689129
95%            5           6.15       Skewness       .2816898
99%         5.75           6.35       Kurtosis       2.255032

. by hospital_cat: summ ref_exit_interv, detail

------------------------------------------------------------------------------------
-> hospital_cat = Intervention group

       Interval between referral decision and hospital
                        exit (Hours)
-------------------------------------------------------------
      Percentiles      Smallest
 1%           .5             .5
 5%          .75             .5
10%          .75             .5       Obs                 343
25%         1.25             .5       Sum of Wgt.         343

50%            2                      Mean           2.048397
                        Largest       Std. Dev.      1.025489
75%         2.75              5
90%          3.5              5       Variance       1.051628
95%            4              5       Skewness       .6713155
99%            5              5       Kurtosis       2.900919

------------------------------------------------------------------------------------
-> hospital_cat = Control group

       Interval between referral decision and hospital
                        exit (Hours)
-------------------------------------------------------------
      Percentiles      Smallest
 1%            1            .85
 5%          1.5            .95
10%            2              1       Obs                 348
25%          2.5              1       Sum of Wgt.         348

50%        3.575                      Mean           3.438448
                        Largest       Std. Dev.      1.166369
75%          4.1              6
90%            5           6.05       Variance       1.360417
95%          5.2           6.15       Skewness      -.0715277
99%            6           6.35       Kurtosis       2.455743


. ttest ref_exit_interv, by(hospital_cat)   /* Data is not normaly distributed*/

Two-sample t test with equal variances
------------------------------------------------------------------------------
   Group |     Obs        Mean    Std. Err.   Std. Dev.   [95% Conf. Interval]
---------+--------------------------------------------------------------------
Interven |     343    2.048397    .0553712    1.025489    1.939486    2.157307
 Control |     348    3.438448    .0625239    1.166369    3.315475    3.561422
---------+--------------------------------------------------------------------
combined |     691    2.748452    .0494416    1.299665    2.651378    2.845526
---------+--------------------------------------------------------------------
    diff |           -1.390052    .0835953               -1.554184    -1.22592
------------------------------------------------------------------------------
    diff = mean(Interven) - mean(Control)                         t = -16.6284
Ho: diff = 0                                     degrees of freedom =      689

    Ha: diff < 0                 Ha: diff != 0                 Ha: diff > 0
 Pr(T < t) = 0.0000         Pr(|T| > |t|) = 0.0000          Pr(T > t) = 1.0000

. ranksum ref_exit_interv, by( hospital_cat )

Two-sample Wilcoxon rank-sum (Mann-Whitney) test

hospital_cat |      obs    rank sum    expected
-------------+---------------------------------
Intervention |      343       81740      118678
Control grou |      348      157346      120408
-------------+---------------------------------
    combined |      691      239086      239086

unadjusted variance  6883324.00
adjustment for ties   -29618.69
                     ----------
adjusted variance    6853705.31

Ho: ref_ex~v(hospit~t==Intervention group) = ref_ex~v(hospit~t==Control group)
             z = -14.109
    Prob > |z| =   0.0000

. 
. graph box ref_exit_interv, over(hospital_cat)

. 
. /*SECONDARY OUTCOME (Glasgow Outcome Scale (GOS) at 90 days post injury*/
. tabulate gos_category  hospital_cat, chi2 exact expected col

+--------------------+
| Key                |
|--------------------|
|     frequency      |
| expected frequency |
| column percentage  |
+--------------------+

 Glasgow Coma Outcome |   Hospital Category
       Scale Category | Intervent  Control g |     Total
----------------------+----------------------+----------
Unfavorable outcome ( |        42         87 |       129 
                      |      66.5       62.5 |     129.0 
                      |      9.19      20.23 |     14.54 
----------------------+----------------------+----------
Favorable outcome (GO |       415        343 |       758 
                      |     390.5      367.5 |     758.0 
                      |     90.81      79.77 |     85.46 
----------------------+----------------------+----------
                Total |       457        430 |       887 
                      |     457.0      430.0 |     887.0 
                      |    100.00     100.00 |    100.00 

          Pearson chi2(1) =  21.7350   Pr = 0.000
           Fisher's exact =                 0.000
   1-sided Fisher's exact =                 0.000

. 
. tabulate gos_12weeks  hospital_cat, chi2 exact expected col  //Attached as Appendi
> x

+--------------------+
| Key                |
|--------------------|
|     frequency      |
| expected frequency |
| column percentage  |
+--------------------+

Enumerating sample-space combinations:
stage 6:  enumerations = 1
stage 5:  enumerations = 3
stage 4:  enumerations = 94
stage 3:  enumerations = 2666
stage 2:  enumerations = 70977
stage 1:  enumerations = 0

Glasgow Outcome Score |   Hospital Category
    (GOS) at 12 weeks | Intervent  Control g |     Total
----------------------+----------------------+----------
Death (clinically con |        24         58 |        82 
                      |      41.5       40.5 |      82.0 
                      |      5.00      12.39 |      8.65 
----------------------+----------------------+----------
Persistent vegetative |         1          1 |         2 
                      |       1.0        1.0 |       2.0 
                      |      0.21       0.21 |      0.21 
----------------------+----------------------+----------
Severe disability (Se |        17         26 |        43 
                      |      21.8       21.2 |      43.0 
                      |      3.54       5.56 |      4.54 
----------------------+----------------------+----------
Moderate disability ( |       123        101 |       224 
                      |     113.4      110.6 |     224.0 
                      |     25.62      21.58 |     23.63 
----------------------+----------------------+----------
Good recovery (Minima |       292        244 |       536 
                      |     271.4      264.6 |     536.0 
                      |     60.83      52.14 |     56.54 
----------------------+----------------------+----------
    Lost to follow-up |        23         38 |        61 
                      |      30.9       30.1 |      61.0 
                      |      4.79       8.12 |      6.43 
----------------------+----------------------+----------
                Total |       480        468 |       948 
                      |     480.0      468.0 |     948.0 
                      |    100.00     100.00 |    100.00 

          Pearson chi2(5) =  25.9813   Pr = 0.000
           Fisher's exact =                 0.000

. 
. /*Difference in proportions of mortality at 90 days between intervention and contr
> ol arms*/
. tabulate injury_outcome hospital_cat, chi2 exact expected col

+--------------------+
| Key                |
|--------------------|
|     frequency      |
| expected frequency |
| column percentage  |
+--------------------+

Enumerating sample-space combinations:
stage 3:  enumerations = 1
stage 2:  enumerations = 43
stage 1:  enumerations = 0

Injury outcome at |   Hospital Category
         12 weeks | Intervent  Control g |     Total
------------------+----------------------+----------
         Survived |       433        372 |       805 
                  |     402.1      402.9 |     805.0 
                  |     86.43      74.10 |     80.26 
------------------+----------------------+----------
             Died |        24         58 |        82 
                  |      41.0       41.0 |      82.0 
                  |      4.79      11.55 |      8.18 
------------------+----------------------+----------
Lost to follow up |        44         72 |       116 
                  |      57.9       58.1 |     116.0 
                  |      8.78      14.34 |     11.57 
------------------+----------------------+----------
            Total |       501        502 |     1,003 
                  |     501.0      502.0 |   1,003.0 
                  |    100.00     100.00 |    100.00 

          Pearson chi2(2) =  25.4776   Pr = 0.000
           Fisher's exact =                 0.000

. 
. /* If injury outcome is death- using injury_outcome variable*/
. /********************************************/
. gen injury_outcome_died = .
(1,003 missing values generated)

. replace injury_outcome_died= 0 if injury_outcome ==1
(805 real changes made)

. replace injury_outcome_died= 1 if injury_outcome ==2
(82 real changes made)

. label define injury_outcome_died_label 0 "Survived" 1 "Died" 

. label values injury_outcome_died injury_outcome_died_label

. tabulate injury_outcome_died  hospital_cat, chi2 exact expected col

+--------------------+
| Key                |
|--------------------|
|     frequency      |
| expected frequency |
| column percentage  |
+--------------------+

injury_out |   Hospital Category
 come_died | Intervent  Control g |     Total
-----------+----------------------+----------
  Survived |       433        372 |       805 
           |     414.8      390.2 |     805.0 
           |     94.75      86.51 |     90.76 
-----------+----------------------+----------
      Died |        24         58 |        82 
           |      42.2       39.8 |      82.0 
           |      5.25      13.49 |      9.24 
-----------+----------------------+----------
     Total |       457        430 |       887 
           |     457.0      430.0 |     887.0 
           |    100.00     100.00 |    100.00 

          Pearson chi2(1) =  17.9146   Pr = 0.000
           Fisher's exact =                 0.000
   1-sided Fisher's exact =                 0.000

. 
. gen ref_exit_interv_cat = .
(1,003 missing values generated)

. replace ref_exit_interv_cat = 0 if ref_exit_interv <=2
(277 real changes made)

. replace ref_exit_interv_cat = 1 if ref_exit_interv_cat >2
(726 real changes made)

. 
. gen ref_exit_interv_cat_1hr = .
(1,003 missing values generated)

. replace ref_exit_interv_cat_1hr= 0 if ref_exit_interv <=1
(81 real changes made)

. replace ref_exit_interv_cat_1hr= 1 if ref_exit_interv_cat >1
(0 real changes made)

. label define ref_exit_interv_cat_1hr_label 0 "less than/equal 1 Hour" 1 "More than
>  1 Hour" 

. label values ref_exit_interv_cat_1hr ref_exit_interv_cat_1hr_label

. tabulate ref_exit_interv_cat_1hr, missing

ref_exit_interv_cat_1h |
                     r |      Freq.     Percent        Cum.
-----------------------+-----------------------------------
less than/equal 1 Hour |         81        8.08        8.08
                     . |        922       91.92      100.00
-----------------------+-----------------------------------
                 Total |      1,003      100.00

. 
. 
. 
. /*SurvivalAnalysis*/
. //Kaplan Meir
. stset death_day, fail(injury_outcome_died) id(record_id)

                id:  record_id
     failure event:  injury_outcome_died != 0 & injury_outcome_died < .
obs. time interval:  (death_day[_n-1], death_day]
 exit on or before:  failure

------------------------------------------------------------------------------
      1,003  total observations
        921  event time missing (death_day>=.)                  PROBABLE ERROR
          8  observations end on or before enter()
------------------------------------------------------------------------------
         74  observations remaining, representing
         74  subjects
         74  failures in single-failure-per-subject data
        381  total analysis time at risk and under observation
                                                at risk from t =         0
                                     earliest observed entry t =         0
                                          last observed exit t =        15

. list death_day injury_outcome_died _d _t in 1/10

     +-------------------------------+
     | death_~y   injury~d   _d   _t |
     |-------------------------------|
  1. |        .   Survived    .    . |
  2. |        .   Survived    .    . |
  3. |        .   Survived    .    . |
  4. |        .   Survived    .    . |
  5. |        .   Survived    .    . |
     |-------------------------------|
  6. |     9.00       Died    1    9 |
  7. |        .   Survived    .    . |
  8. |        .   Survived    .    . |
  9. |        .   Survived    .    . |
 10. |        .   Survived    .    . |
     +-------------------------------+

. set scheme s1color

. stsum 

         failure _d:  injury_outcome_died
   analysis time _t:  death_day
                 id:  record_id

         |               incidence       no. of    |------ Survival time -----|
         | time at risk     rate        subjects        25%       50%       75%
---------+---------------------------------------------------------------------
   total |          381   .1942257            74          2         3         9

. stsum, by(hospital_cat)

         failure _d:  injury_outcome_died
   analysis time _t:  death_day
                 id:  record_id

         |               incidence       no. of    |------ Survival time -----|
hospit~t | time at risk     rate        subjects        25%       50%       75%
---------+---------------------------------------------------------------------
Interven |          118   .2033898            24          2         3         9
 Control |          263   .1901141            50          2         3         9
---------+---------------------------------------------------------------------
   total |          381   .1942257            74          2         3         9

. stsum, by(sex)

         failure _d:  injury_outcome_died
   analysis time _t:  death_day
                 id:  record_id

         |               incidence       no. of    |------ Survival time -----|
sex      | time at risk     rate        subjects        25%       50%       75%
---------+---------------------------------------------------------------------
    Male |          321   .1931464            62          2         3         9
  Female |           60         .2            12          1         3         6
---------+---------------------------------------------------------------------
   total |          381   .1942257            74          2         3         9

. sts graph, by(hospital_cat) legend(label(1 "Intervention") label(2 "Control"))

         failure _d:  injury_outcome_died
   analysis time _t:  death_day
                 id:  record_id

. graph export "C:\Users\Thinkpad\Dropbox\PhD\Herman brain Injury\Ann Version datase
> t\Intervention_Control_KM.png", as(png) replace
(file C:\Users\Thinkpad\Dropbox\PhD\Herman brain Injury\Ann Version dataset\Interven
> tion_Control_KM.png written in PNG format)

. 
. sts graph, by(sex) legend(label(1 "Male") label(2 "Female"))

         failure _d:  injury_outcome_died
   analysis time _t:  death_day
                 id:  record_id

. graph export "C:\Users\Thinkpad\Dropbox\PhD\Herman brain Injury\Ann Version datase
> t\Sex_KM.png", as(png) replace
(file C:\Users\Thinkpad\Dropbox\PhD\Herman brain Injury\Ann Version dataset\Sex_KM.p
> ng written in PNG format)

. 
. sts graph, by(road_user_category) legend(label(1 "Passenger") label(2 "Pedestrian"
> ) label(3 "Motorcyclist"))

         failure _d:  injury_outcome_died
   analysis time _t:  death_day
                 id:  record_id

. graph export "C:\Users\Thinkpad\Dropbox\PhD\Herman brain Injury\Ann Version datase
> t\Road_user_category_KM.png", as(png) replace
(file C:\Users\Thinkpad\Dropbox\PhD\Herman brain Injury\Ann Version dataset\Road_use
> r_category_KM.png written in PNG format)

. 
. sts graph, by(hospital_cat) xtitle(Analysis time) title(Kaplan-Meier Survival Esti
> mates) legend(label(1 "Intervention") label(2 "Control"))

         failure _d:  injury_outcome_died
   analysis time _t:  death_day
                 id:  record_id

. graph export "C:\Users\Thinkpad\Dropbox\PhD\Herman brain Injury\Ann Version datase
> t\Hospital_cat_KM.png", as(png) replace
(file C:\Users\Thinkpad\Dropbox\PhD\Herman brain Injury\Ann Version dataset\Hospital
> _cat_KM.png written in PNG format)

. 
. sts graph, by(hospital_cat) separate xtitle(Analysis time) byopts(title(Kaplan-Mei
> er Survival Estimates)) byopts(legend(on)) legend(label(1 "Intervention") label(2 
> "Control"))

         failure _d:  injury_outcome_died
   analysis time _t:  death_day
                 id:  record_id

. graph export "C:\Users\Thinkpad\Dropbox\PhD\Herman brain Injury\Ann Version datase
> t\Hospital_cat_KM_separate.png", as(png) replace
(file C:\Users\Thinkpad\Dropbox\PhD\Herman brain Injury\Ann Version dataset\Hospital
> _cat_KM_separate.png written in PNG format)

. 
. 
. /*Median(IQR) of time to event(death days)-from accident incident to death*/
. histogram death_day, normal
(bin=9, start=0, width=1.6666667)

. histogram death_day, by(hospital_cat, total) normal

. by hospital_cat, sort: swilk death_day

------------------------------------------------------------------------------------
-> hospital_cat = Intervention group

                   Shapiro-Wilk W test for normal data

    Variable |        Obs       W           V         z       Prob>z
-------------+------------------------------------------------------
   death_day |         24    0.81090      5.101     3.322    0.00045

------------------------------------------------------------------------------------
-> hospital_cat = Control group

                   Shapiro-Wilk W test for normal data

    Variable |        Obs       W           V         z       Prob>z
-------------+------------------------------------------------------
   death_day |         58    0.86112      7.347     4.290    0.00001

. summ death_day, detail

                        Day of death
-------------------------------------------------------------
      Percentiles      Smallest
 1%            0              0
 5%            0              0
10%            1              0       Obs                  82
25%            1              0       Sum of Wgt.          82

50%          2.5                      Mean           4.646341
                        Largest       Std. Dev.      4.536197
75%            8             14
90%           13             14       Variance       20.57709
95%           14             14       Skewness       1.014448
99%           15             15       Kurtosis         2.6672

. by hospital_cat: sum prehospital_interval, detail

------------------------------------------------------------------------------------
-> hospital_cat = Intervention group

       Estimated time lag from accident to arrival at
                      hospital (hours)
-------------------------------------------------------------
      Percentiles      Smallest
 1%          .08            .05
 5%          .25            .05
10%           .5            .05       Obs                 501
25%           .5            .05       Sum of Wgt.         501

50%            1                      Mean           1.447699
                        Largest       Std. Dev.      1.019239
75%            2              4
90%            3              4       Variance       1.038848
95%         3.55              4       Skewness       .8446438
99%            4            4.2       Kurtosis        2.82673

------------------------------------------------------------------------------------
-> hospital_cat = Control group

       Estimated time lag from accident to arrival at
                      hospital (hours)
-------------------------------------------------------------
      Percentiles      Smallest
 1%          .25           .167
 5%           .5           .167
10%           .5             .2       Obs                 502
25%          1.5             .2       Sum of Wgt.         502

50%            2                      Mean           2.574948
                        Largest       Std. Dev.      1.571557
75%            4              6
90%            5              6       Variance       2.469793
95%         5.65              6       Skewness       .5553396
99%            6              6       Kurtosis       2.352305


. ttest death_day, by(hospital_cat)   /* Data is not normaly distributed*/

Two-sample t test with equal variances
------------------------------------------------------------------------------
   Group |     Obs        Mean    Std. Err.   Std. Dev.   [95% Conf. Interval]
---------+--------------------------------------------------------------------
Interven |      24    4.916667    .9146882    4.481039     3.02449    6.808843
 Control |      58    4.534483    .6030852     4.59296    3.326825     5.74214
---------+--------------------------------------------------------------------
combined |      82    4.646341    .5009392    4.536197     3.64963    5.643053
---------+--------------------------------------------------------------------
    diff |            .3821839    1.107015               -1.820846    2.585214
------------------------------------------------------------------------------
    diff = mean(Interven) - mean(Control)                         t =   0.3452
Ho: diff = 0                                     degrees of freedom =       80

    Ha: diff < 0                 Ha: diff != 0                 Ha: diff > 0
 Pr(T < t) = 0.6346         Pr(|T| > |t|) = 0.7308          Pr(T > t) = 0.3654

. //Option 1
. ranksum death_day, by( hospital_cat )

Two-sample Wilcoxon rank-sum (Mann-Whitney) test

hospital_cat |      obs    rank sum    expected
-------------+---------------------------------
Intervention |       24        1064         996
Control grou |       58        2339        2407
-------------+---------------------------------
    combined |       82        3403        3403

unadjusted variance     9628.00
adjustment for ties     -198.47
                     ----------
adjusted variance       9429.53

Ho: death_~y(hospit~t==Intervention group) = death_~y(hospit~t==Control group)
             z =   0.700
    Prob > |z| =   0.4838

. /*********************************************************************************
> ********************************/
. /*Exploratory Analysis for pandemic Status*/
. gen   prehospital_interval_cat= .
(1,003 missing values generated)

. replace prehospital_interval_cat = 0 if prehospital_interval <=1
(398 real changes made)

. replace prehospital_interval_cat = 1 if prehospital_interval >1
(605 real changes made)

. label define prehospital_interval_cat_label 0 "less than/equal 1 Hour" 1 "More tha
> n 1 Hour" 

. label values prehospital_interval_cat prehospital_interval_cat_label

. tabulate prehospital_interval_cat, missing

prehospital_interval_c |
                    at |      Freq.     Percent        Cum.
-----------------------+-----------------------------------
less than/equal 1 Hour |        398       39.68       39.68
      More than 1 Hour |        605       60.32      100.00
-----------------------+-----------------------------------
                 Total |      1,003      100.00

. //Prehospital interval
. histogram prehospital_interval, normal
(bin=30, start=.05, width=.19833333)

. ttest prehospital_interval, by(pandemic_status)   /* Data is not normaly distribut
> ed*/

Two-sample t test with equal variances
------------------------------------------------------------------------------
   Group |     Obs        Mean    Std. Err.   Std. Dev.   [95% Conf. Interval]
---------+--------------------------------------------------------------------
Pre Pand |     167    2.239521    .1208749    1.562048    2.000871    2.478171
Post Pan |     836    1.966413    .0487649    1.409971    1.870697    2.062129
---------+--------------------------------------------------------------------
combined |   1,003    2.011885    .0454431    1.439192    1.922711     2.10106
---------+--------------------------------------------------------------------
    diff |            .2731083    .1217407                .0342121    .5120044
------------------------------------------------------------------------------
    diff = mean(Pre Pand) - mean(Post Pan)                        t =   2.2434
Ho: diff = 0                                     degrees of freedom =     1001

    Ha: diff < 0                 Ha: diff != 0                 Ha: diff > 0
 Pr(T < t) = 0.9875         Pr(|T| > |t|) = 0.0251          Pr(T > t) = 0.0125

. ranksum prehospital_interval, by(pandemic_status)

Two-sample Wilcoxon rank-sum (Mann-Whitney) test

pandemic_s~s |      obs    rank sum    expected
-------------+---------------------------------
Pre Pandemic |      167       90857       83834
Post Pandemi |      836      412649      419672
-------------+---------------------------------
    combined |     1003      503506      503506

unadjusted variance    11680871
adjustment for ties   -176749.4
                     ----------
adjusted variance      11504121

Ho: prehos~l(pandem~s==Pre Pandemic) = prehos~l(pandem~s==Post Pandemic)
             z =   2.071
    Prob > |z| =   0.0384

. median pandemic_status, by(prehospital_interval_cat)

Median test

   Greater | prehospital_interval_
  than the |          cat
    median | less than  More than |     Total
-----------+----------------------+----------
        no |       398        605 |     1,003 
-----------+----------------------+----------
     Total |       398        605 |     1,003 

   Continuity corrected:
          Pearson chi2(1) =        .   Pr =     .

. 
. //Referral exit 
. histogram ref_exit_interv, normal
(bin=26, start=.5, width=.225)

. by hospital_cat, sort: swilk ref_exit_interv

------------------------------------------------------------------------------------
-> hospital_cat = Intervention group

                   Shapiro-Wilk W test for normal data

    Variable |        Obs       W           V         z       Prob>z
-------------+------------------------------------------------------
ref_exit_i~v |        343    0.95960      9.695     5.366    0.00000

------------------------------------------------------------------------------------
-> hospital_cat = Control group

                   Shapiro-Wilk W test for normal data

    Variable |        Obs       W           V         z       Prob>z
-------------+------------------------------------------------------
ref_exit_i~v |        348    0.98515      3.610     3.035    0.00120

. ttest ref_exit_interv, by(pandemic_status)   /* Data is not normaly distributed*/

Two-sample t test with equal variances
------------------------------------------------------------------------------
   Group |     Obs        Mean    Std. Err.   Std. Dev.   [95% Conf. Interval]
---------+--------------------------------------------------------------------
Pre Pand |     115    2.771739    .1081872    1.160179    2.557421    2.986057
Post Pan |     576    2.743802    .0552765    1.326636    2.635234    2.852371
---------+--------------------------------------------------------------------
combined |     691    2.748452    .0494416    1.299665    2.651378    2.845526
---------+--------------------------------------------------------------------
    diff |             .027937    .1328346               -.2328721    .2887462
------------------------------------------------------------------------------
    diff = mean(Pre Pand) - mean(Post Pan)                        t =   0.2103
Ho: diff = 0                                     degrees of freedom =      689

    Ha: diff < 0                 Ha: diff != 0                 Ha: diff > 0
 Pr(T < t) = 0.5833         Pr(|T| > |t|) = 0.8335          Pr(T > t) = 0.4167

. ranksum ref_exit_interv, by(pandemic_status)

Two-sample Wilcoxon rank-sum (Mann-Whitney) test

pandemic_s~s |      obs    rank sum    expected
-------------+---------------------------------
Pre Pandemic |      115       40847       39790
Post Pandemi |      576      198239      199296
-------------+---------------------------------
    combined |      691      239086      239086

unadjusted variance  3819840.00
adjustment for ties   -16436.63
                     ----------
adjusted variance    3803403.37

Ho: ref_ex~v(pandem~s==Pre Pandemic) = ref_ex~v(pandem~s==Post Pandemic)
             z =   0.542
    Prob > |z| =   0.5878

. median pandemic_status, by(ref_exit_interv_cat )

Median test

   Greater |
  than the |  ref_exit_interv_cat
    median |         0          1 |     Total
-----------+----------------------+----------
        no |       277        726 |     1,003 
-----------+----------------------+----------
     Total |       277        726 |     1,003 

   Continuity corrected:
          Pearson chi2(1) =        .   Pr =     .

. 
. //Injury outcome Death
. tabulate pandemic_status  injury_outcome_died, chi2 exact expected col

+--------------------+
| Key                |
|--------------------|
|     frequency      |
| expected frequency |
| column percentage  |
+--------------------+

     Pandemic |  injury_outcome_died
       Status |  Survived       Died |     Total
--------------+----------------------+----------
 Pre Pandemic |       130         16 |       146 
              |     132.5       13.5 |     146.0 
              |     16.15      19.51 |     16.46 
--------------+----------------------+----------
Post Pandemic |       675         66 |       741 
              |     672.5       68.5 |     741.0 
              |     83.85      80.49 |     83.54 
--------------+----------------------+----------
        Total |       805         82 |       887 
              |     805.0       82.0 |     887.0 
              |    100.00     100.00 |    100.00 

          Pearson chi2(1) =   0.6121   Pr = 0.434
           Fisher's exact =                 0.435
   1-sided Fisher's exact =                 0.260

. 
. /*********************************************************************************
> ********************************/
. //Bivariate analysis with all-cause mortality
. melogit injury_outcome_died age || hospital_cat:,or

Fitting fixed-effects model:

Iteration 0:   log likelihood = -276.94223  
Iteration 1:   log likelihood = -273.21277  
Iteration 2:   log likelihood = -273.21223  
Iteration 3:   log likelihood = -273.21223  

Refining starting values:

Grid node 0:   log likelihood = -267.76627

Fitting full model:

Iteration 0:   log likelihood = -267.76627  (not concave)
Iteration 1:   log likelihood = -267.38053  (not concave)
Iteration 2:   log likelihood = -267.26475  
Iteration 3:   log likelihood = -267.15796  
Iteration 4:   log likelihood = -267.14988  
Iteration 5:   log likelihood = -267.14981  
Iteration 6:   log likelihood = -267.14981  

Mixed-effects logistic regression               Number of obs     =        887
Group variable:    hospital_cat                 Number of groups  =          2

                                                Obs per group:
                                                              min =        430
                                                              avg =      443.5
                                                              max =        457

Integration method: mvaghermite                 Integration pts.  =          7

                                                Wald chi2(1)      =       0.48
Log likelihood = -267.14981                     Prob > chi2       =     0.4880
-----------------------------------------------------------------------------------
injury_outcome_~d | Odds Ratio   Std. Err.      z    P>|z|     [95% Conf. Interval]
------------------+----------------------------------------------------------------
              age |    1.00575   .0083156     0.69   0.488     .9895832    1.022181
            _cons |   .0787744   .0355833    -5.63   0.000     .0325003    .1909336
------------------+----------------------------------------------------------------
hospital_cat      |
        var(_cons)|   .2442008   .2766463                      .0265126    2.249276
-----------------------------------------------------------------------------------
Note: Estimates are transformed only in the first equation.
Note: _cons estimates baseline odds (conditional on zero random effects).
LR test vs. logistic model: chibar2(01) = 12.12       Prob >= chibar2 = 0.0002

. melogit injury_outcome_died sex || hospital_cat:,or

Fitting fixed-effects model:

Iteration 0:   log likelihood =  -276.9225  
Iteration 1:   log likelihood =  -273.1752  
Iteration 2:   log likelihood = -273.17391  
Iteration 3:   log likelihood = -273.17391  

Refining starting values:

Grid node 0:   log likelihood = -267.94627

Fitting full model:

Iteration 0:   log likelihood = -267.94627  (not concave)
Iteration 1:   log likelihood =  -267.5586  (not concave)
Iteration 2:   log likelihood = -267.39346  
Iteration 3:   log likelihood = -267.31926  
Iteration 4:   log likelihood =  -267.3148  
Iteration 5:   log likelihood = -267.31478  

Mixed-effects logistic regression               Number of obs     =        887
Group variable:    hospital_cat                 Number of groups  =          2

                                                Obs per group:
                                                              min =        430
                                                              avg =      443.5
                                                              max =        457

Integration method: mvaghermite                 Integration pts.  =          7

                                                Wald chi2(1)      =       0.14
Log likelihood = -267.31478                     Prob > chi2       =     0.7071
-----------------------------------------------------------------------------------
injury_outcome_~d | Odds Ratio   Std. Err.      z    P>|z|     [95% Conf. Interval]
------------------+----------------------------------------------------------------
              sex |   .8870698   .2828517    -0.38   0.707     .4748354    1.657191
            _cons |   .1080941   .0564886    -4.26   0.000     .0388128    .3010433
------------------+----------------------------------------------------------------
hospital_cat      |
        var(_cons)|   .2374677   .2698557                       .025604    2.202423
-----------------------------------------------------------------------------------
Note: Estimates are transformed only in the first equation.
Note: _cons estimates baseline odds (conditional on zero random effects).
LR test vs. logistic model: chibar2(01) = 11.72       Prob >= chibar2 = 0.0003

. melogit injury_outcome_died i.injury_mechanism || hospital_cat:,or

Fitting fixed-effects model:

Iteration 0:   log likelihood = -276.22913  
Iteration 1:   log likelihood = -271.91094  
Iteration 2:   log likelihood = -271.87554  
Iteration 3:   log likelihood = -271.87547  
Iteration 4:   log likelihood = -271.87547  

Refining starting values:

Grid node 0:   log likelihood = -266.67552

Fitting full model:

Iteration 0:   log likelihood = -266.67552  (not concave)
Iteration 1:   log likelihood = -266.29039  (not concave)
Iteration 2:   log likelihood = -266.11069  
Iteration 3:   log likelihood = -266.01274  
Iteration 4:   log likelihood = -266.00843  
Iteration 5:   log likelihood = -266.00841  

Mixed-effects logistic regression               Number of obs     =        887
Group variable:    hospital_cat                 Number of groups  =          2

                                                Obs per group:
                                                              min =        430
                                                              avg =      443.5
                                                              max =        457

Integration method: mvaghermite                 Integration pts.  =          7

                                                Wald chi2(3)      =       2.44
Log likelihood = -266.00841                     Prob > chi2       =     0.4865
-----------------------------------------------------------------------------------
injury_outcome_~d | Odds Ratio   Std. Err.      z    P>|z|     [95% Conf. Interval]
------------------+----------------------------------------------------------------
 injury_mechanism |
Motorcycle-ped..  |   .9438918   .2752382    -0.20   0.843     .5329819    1.671598
Motorcycle-car..  |   1.155309    .349898     0.48   0.634       .63812    2.091673
Motorcycle-sta..  |   .5433842   .2486795    -1.33   0.183     .2215925    1.332475
                  |
            _cons |   .0981927    .038459    -5.93   0.000     .0455712    .2115767
------------------+----------------------------------------------------------------
hospital_cat      |
        var(_cons)|   .2395272   .2721567                      .0258344    2.220807
-----------------------------------------------------------------------------------
Note: Estimates are transformed only in the first equation.
Note: _cons estimates baseline odds (conditional on zero random effects).
LR test vs. logistic model: chibar2(01) = 11.73       Prob >= chibar2 = 0.0003

. melogit injury_outcome_died nohelmet|| hospital_cat:,or

Fitting fixed-effects model:

Iteration 0:   log likelihood = -276.42091  
Iteration 1:   log likelihood = -272.38677  
Iteration 2:   log likelihood = -272.38402  
Iteration 3:   log likelihood = -272.38402  

Refining starting values:

Grid node 0:   log likelihood = -267.50201

Fitting full model:

Iteration 0:   log likelihood = -267.50201  (not concave)
Iteration 1:   log likelihood = -267.11366  (not concave)
Iteration 2:   log likelihood = -266.87716  
Iteration 3:   log likelihood = -266.81405  
Iteration 4:   log likelihood = -266.81316  
Iteration 5:   log likelihood = -266.81316  

Mixed-effects logistic regression               Number of obs     =        887
Group variable:    hospital_cat                 Number of groups  =          2

                                                Obs per group:
                                                              min =        430
                                                              avg =      443.5
                                                              max =        457

Integration method: mvaghermite                 Integration pts.  =          7

                                                Wald chi2(1)      =       1.18
Log likelihood = -266.81316                     Prob > chi2       =     0.2779
-----------------------------------------------------------------------------------
injury_outcome_~d | Odds Ratio   Std. Err.      z    P>|z|     [95% Conf. Interval]
------------------+----------------------------------------------------------------
         nohelmet |   1.313802   .3304654     1.09   0.278     .8024617    2.150977
            _cons |   .0868739   .0320899    -6.61   0.000     .0421181    .1791885
------------------+----------------------------------------------------------------
hospital_cat      |
        var(_cons)|   .2293852   .2619204                      .0244699    2.150298
-----------------------------------------------------------------------------------
Note: Estimates are transformed only in the first equation.
Note: _cons estimates baseline odds (conditional on zero random effects).
LR test vs. logistic model: chibar2(01) = 11.14       Prob >= chibar2 = 0.0004

. melogit injury_outcome_died mode_of_arrival || hospital_cat:,or

Fitting fixed-effects model:

Iteration 0:   log likelihood = -275.00662  
Iteration 1:   log likelihood = -270.15695  
Iteration 2:   log likelihood = -270.14538  
Iteration 3:   log likelihood = -270.14538  

Refining starting values:

Grid node 0:   log likelihood = -264.70759

Fitting full model:

Iteration 0:   log likelihood = -264.70759  (not concave)
Iteration 1:   log likelihood = -264.32741  (not concave)
Iteration 2:   log likelihood = -264.18834  
Iteration 3:   log likelihood = -264.11621  
Iteration 4:   log likelihood = -264.11432  
Iteration 5:   log likelihood = -264.11432  

Mixed-effects logistic regression               Number of obs     =        887
Group variable:    hospital_cat                 Number of groups  =          2

                                                Obs per group:
                                                              min =        430
                                                              avg =      443.5
                                                              max =        457

Integration method: mvaghermite                 Integration pts.  =          7

                                                Wald chi2(1)      =       6.74
Log likelihood = -264.11432                     Prob > chi2       =     0.0094
-----------------------------------------------------------------------------------
injury_outcome_~d | Odds Ratio   Std. Err.      z    P>|z|     [95% Conf. Interval]
------------------+----------------------------------------------------------------
  mode_of_arrival |   .5368987   .1286024    -2.60   0.009     .3357419    .8585769
            _cons |   .2814995   .1556799    -2.29   0.022     .0952206    .8321933
------------------+----------------------------------------------------------------
hospital_cat      |
        var(_cons)|   .2442429   .2768015                      .0264943    2.251605
-----------------------------------------------------------------------------------
Note: Estimates are transformed only in the first equation.
Note: _cons estimates baseline odds (conditional on zero random effects).
LR test vs. logistic model: chibar2(01) = 12.06       Prob >= chibar2 = 0.0003

. melogit injury_outcome_died prehospital_care || hospital_cat:,or

Fitting fixed-effects model:

Iteration 0:   log likelihood = -276.99684  
Iteration 1:   log likelihood = -273.30149  
Iteration 2:   log likelihood = -273.30128  
Iteration 3:   log likelihood = -273.30128  

Refining starting values:

Grid node 0:   log likelihood = -268.00314

Fitting full model:

Iteration 0:   log likelihood = -268.00314  (not concave)
Iteration 1:   log likelihood = -267.61639  (not concave)
Iteration 2:   log likelihood =  -267.4588  
Iteration 3:   log likelihood = -267.38448  
Iteration 4:   log likelihood = -267.38081  
Iteration 5:   log likelihood = -267.38078  

Mixed-effects logistic regression               Number of obs     =        887
Group variable:    hospital_cat                 Number of groups  =          2

                                                Obs per group:
                                                              min =        430
                                                              avg =      443.5
                                                              max =        457

Integration method: mvaghermite                 Integration pts.  =          7

                                                Wald chi2(1)      =       0.01
Log likelihood = -267.38078                     Prob > chi2       =     0.9117
-----------------------------------------------------------------------------------
injury_outcome_~d | Odds Ratio   Std. Err.      z    P>|z|     [95% Conf. Interval]
------------------+----------------------------------------------------------------
 prehospital_care |   1.026357   .2406874     0.11   0.912     .6481655    1.625214
            _cons |   .0927762   .0356134    -6.19   0.000     .0437211    .1968709
------------------+----------------------------------------------------------------
hospital_cat      |
        var(_cons)|   .2392968   .2716862                      .0258537    2.214882
-----------------------------------------------------------------------------------
Note: Estimates are transformed only in the first equation.
Note: _cons estimates baseline odds (conditional on zero random effects).
LR test vs. logistic model: chibar2(01) = 11.84       Prob >= chibar2 = 0.0003

. melogit injury_outcome_died prehospital_interval_cat || hospital_cat:,or

Fitting fixed-effects model:

Iteration 0:   log likelihood = -274.67902  
Iteration 1:   log likelihood = -269.33663  
Iteration 2:   log likelihood = -269.27927  
Iteration 3:   log likelihood = -269.27922  
Iteration 4:   log likelihood = -269.27922  

Refining starting values:

Grid node 0:   log likelihood = -267.20128

Fitting full model:

Iteration 0:   log likelihood = -267.20128  (not concave)
Iteration 1:   log likelihood = -266.27279  
Iteration 2:   log likelihood = -265.89051  
Iteration 3:   log likelihood = -265.87704  
Iteration 4:   log likelihood = -265.87693  
Iteration 5:   log likelihood = -265.87693  

Mixed-effects logistic regression               Number of obs     =        887
Group variable:    hospital_cat                 Number of groups  =          2

                                                Obs per group:
                                                              min =        430
                                                              avg =      443.5
                                                              max =        457

Integration method: mvaghermite                 Integration pts.  =          7

                                                Wald chi2(1)      =       2.88
Log likelihood = -265.87693                     Prob > chi2       =     0.0896
-----------------------------------------------------------------------------------
injury_outcome_~d | Odds Ratio   Std. Err.      z    P>|z|     [95% Conf. Interval]
------------------+----------------------------------------------------------------
prehospital_int~t |   1.604213   .4465981     1.70   0.090     .9295988    2.768399
            _cons |   .0694227   .0257095    -7.20   0.000      .033595    .1434594
------------------+----------------------------------------------------------------
hospital_cat      |
        var(_cons)|   .1712274   .2065143                      .0161047    1.820508
-----------------------------------------------------------------------------------
Note: Estimates are transformed only in the first equation.
Note: _cons estimates baseline odds (conditional on zero random effects).
LR test vs. logistic model: chibar2(01) = 6.80        Prob >= chibar2 = 0.0045

. melogit injury_outcome_died ref_exit_interv_cat || hospital_cat:,or

Fitting fixed-effects model:

Iteration 0:   log likelihood = -274.94589  
Iteration 1:   log likelihood = -269.65747  
Iteration 2:   log likelihood = -269.57477  
Iteration 3:   log likelihood = -269.57459  
Iteration 4:   log likelihood = -269.57459  

Refining starting values:

Grid node 0:   log likelihood = -267.37743

Fitting full model:

Iteration 0:   log likelihood = -267.37743  (not concave)
Iteration 1:   log likelihood = -266.45724  
Iteration 2:   log likelihood = -266.10131  
Iteration 3:   log likelihood = -266.09333  
Iteration 4:   log likelihood = -266.09327  
Iteration 5:   log likelihood = -266.09327  

Mixed-effects logistic regression               Number of obs     =        887
Group variable:    hospital_cat                 Number of groups  =          2

                                                Obs per group:
                                                              min =        430
                                                              avg =      443.5
                                                              max =        457

Integration method: mvaghermite                 Integration pts.  =          7

                                                Wald chi2(1)      =       2.40
Log likelihood = -266.09327                     Prob > chi2       =     0.1213
-----------------------------------------------------------------------------------
injury_outcome_~d | Odds Ratio   Std. Err.      z    P>|z|     [95% Conf. Interval]
------------------+----------------------------------------------------------------
ref_exit_interv~t |   1.667924   .5507591     1.55   0.121     .8731805    3.186019
            _cons |   .0638921   .0263606    -6.67   0.000     .0284616    .1434284
------------------+----------------------------------------------------------------
hospital_cat      |
        var(_cons)|    .173448    .208738                      .0163976    1.834669
-----------------------------------------------------------------------------------
Note: Estimates are transformed only in the first equation.
Note: _cons estimates baseline odds (conditional on zero random effects).
LR test vs. logistic model: chibar2(01) = 6.96        Prob >= chibar2 = 0.0042

. melogit injury_outcome_died serious_injuries || hospital_cat:,or

Fitting fixed-effects model:

Iteration 0:   log likelihood = -263.67387  
Iteration 1:   log likelihood =  -250.1874  
Iteration 2:   log likelihood = -250.13565  
Iteration 3:   log likelihood = -250.13562  
Iteration 4:   log likelihood = -250.13562  

Refining starting values:

Grid node 0:   log likelihood = -242.06155

Fitting full model:

Iteration 0:   log likelihood = -242.06155  (not concave)
Iteration 1:   log likelihood = -241.74373  
Iteration 2:   log likelihood = -241.55069  
Iteration 3:   log likelihood = -241.47821  
Iteration 4:   log likelihood = -241.47651  
Iteration 5:   log likelihood =  -241.4765  

Mixed-effects logistic regression               Number of obs     =        887
Group variable:    hospital_cat                 Number of groups  =          2

                                                Obs per group:
                                                              min =        430
                                                              avg =      443.5
                                                              max =        457

Integration method: mvaghermite                 Integration pts.  =          7

                                                Wald chi2(1)      =      45.08
Log likelihood =  -241.4765                     Prob > chi2       =     0.0000
-----------------------------------------------------------------------------------
injury_outcome_~d | Odds Ratio   Std. Err.      z    P>|z|     [95% Conf. Interval]
------------------+----------------------------------------------------------------
 serious_injuries |   .2249247   .0499791    -6.71   0.000     .1455114    .3476781
            _cons |    .268089   .1218416    -2.90   0.004     .1100078    .6533332
------------------+----------------------------------------------------------------
hospital_cat      |
        var(_cons)|   .3540864   .3894115                      .0410193    3.056541
-----------------------------------------------------------------------------------
Note: Estimates are transformed only in the first equation.
Note: _cons estimates baseline odds (conditional on zero random effects).
LR test vs. logistic model: chibar2(01) = 17.32       Prob >= chibar2 = 0.0000

. melogit injury_outcome_died medical_illness|| hospital_cat:,or

Fitting fixed-effects model:

Iteration 0:   log likelihood = -276.52592  
Iteration 1:   log likelihood = -272.60274  
Iteration 2:   log likelihood = -272.60243  
Iteration 3:   log likelihood = -272.60243  

Refining starting values:

Grid node 0:   log likelihood = -266.95971

Fitting full model:

Iteration 0:   log likelihood = -266.95971  (not concave)
Iteration 1:   log likelihood = -266.57711  
Iteration 2:   log likelihood = -266.40917  (backed up)
Iteration 3:   log likelihood = -266.36329  
Iteration 4:   log likelihood = -266.34091  
Iteration 5:   log likelihood = -266.34083  
Iteration 6:   log likelihood = -266.34083  

Mixed-effects logistic regression               Number of obs     =        887
Group variable:    hospital_cat                 Number of groups  =          2

                                                Obs per group:
                                                              min =        430
                                                              avg =      443.5
                                                              max =        457

Integration method: mvaghermite                 Integration pts.  =          7

                                                Wald chi2(1)      =       2.35
Log likelihood = -266.34083                     Prob > chi2       =     0.1252
-----------------------------------------------------------------------------------
injury_outcome_~d | Odds Ratio   Std. Err.      z    P>|z|     [95% Conf. Interval]
------------------+----------------------------------------------------------------
  medical_illness |   1.868228   .7615027     1.53   0.125     .8403771    4.153226
            _cons |   .0892232   .0337868    -6.38   0.000     .0424764    .1874166
------------------+----------------------------------------------------------------
hospital_cat      |
        var(_cons)|   .2518205    .284447                      .0275173      2.3045
-----------------------------------------------------------------------------------
Note: Estimates are transformed only in the first equation.
Note: _cons estimates baseline odds (conditional on zero random effects).
LR test vs. logistic model: chibar2(01) = 12.52       Prob >= chibar2 = 0.0002

. melogit injury_outcome_died kts_cat|| hospital_cat:,or

Fitting fixed-effects model:

Iteration 0:   log likelihood = -244.56995  
Iteration 1:   log likelihood = -219.28281  
Iteration 2:   log likelihood = -218.74272  
Iteration 3:   log likelihood = -218.74237  
Iteration 4:   log likelihood = -218.74237  

Refining starting values:

Grid node 0:   log likelihood = -209.73009

Fitting full model:

Iteration 0:   log likelihood = -209.73009  (not concave)
Iteration 1:   log likelihood = -209.47641  
Iteration 2:   log likelihood = -209.32661  
Iteration 3:   log likelihood = -209.29706  
Iteration 4:   log likelihood = -209.29681  
Iteration 5:   log likelihood = -209.29681  

Mixed-effects logistic regression               Number of obs     =        887
Group variable:    hospital_cat                 Number of groups  =          2

                                                Obs per group:
                                                              min =        430
                                                              avg =      443.5
                                                              max =        457

Integration method: mvaghermite                 Integration pts.  =          7

                                                Wald chi2(1)      =      82.62
Log likelihood = -209.29681                     Prob > chi2       =     0.0000
-----------------------------------------------------------------------------------
injury_outcome_~d | Odds Ratio   Std. Err.      z    P>|z|     [95% Conf. Interval]
------------------+----------------------------------------------------------------
          kts_cat |   6.010711   1.186047     9.09   0.000     4.082863    8.848851
            _cons |   .0019621   .0013483    -9.07   0.000     .0005103    .0075444
------------------+----------------------------------------------------------------
hospital_cat      |
        var(_cons)|   .4157152   .4541136                       .048862    3.536881
-----------------------------------------------------------------------------------
Note: Estimates are transformed only in the first equation.
Note: _cons estimates baseline odds (conditional on zero random effects).
LR test vs. logistic model: chibar2(01) = 18.89       Prob >= chibar2 = 0.0000

. melogit injury_outcome_died gcs_cat|| hospital_cat:,or

Fitting fixed-effects model:

Iteration 0:   log likelihood = -227.90711  
Iteration 1:   log likelihood = -205.00369  
Iteration 2:   log likelihood = -204.62421  
Iteration 3:   log likelihood = -204.62282  
Iteration 4:   log likelihood = -204.62282  

Refining starting values:

Grid node 0:   log likelihood = -199.51513

Fitting full model:

Iteration 0:   log likelihood = -199.51513  (not concave)
Iteration 1:   log likelihood = -199.06686  
Iteration 2:   log likelihood = -199.00665  
Iteration 3:   log likelihood = -199.00543  
Iteration 4:   log likelihood = -199.00543  

Mixed-effects logistic regression               Number of obs     =        883
Group variable:    hospital_cat                 Number of groups  =          2

                                                Obs per group:
                                                              min =        427
                                                              avg =      441.5
                                                              max =        456

Integration method: mvaghermite                 Integration pts.  =          7

                                                Wald chi2(1)      =      99.76
Log likelihood = -199.00543                     Prob > chi2       =     0.0000
-----------------------------------------------------------------------------------
injury_outcome_~d | Odds Ratio   Std. Err.      z    P>|z|     [95% Conf. Interval]
------------------+----------------------------------------------------------------
          gcs_cat |   5.698904    .992939     9.99   0.000     4.050267    8.018608
            _cons |   .0039303   .0021838    -9.97   0.000     .0013227    .0116785
------------------+----------------------------------------------------------------
hospital_cat      |
        var(_cons)|   .2952191   .3366328                       .031589    2.759011
-----------------------------------------------------------------------------------
Note: Estimates are transformed only in the first equation.
Note: _cons estimates baseline odds (conditional on zero random effects).
LR test vs. logistic model: chibar2(01) = 11.23       Prob >= chibar2 = 0.0004

. melogit injury_outcome_died pandemic_status|| hospital_cat:,or

Fitting fixed-effects model:

Iteration 0:   log likelihood = -276.83592  
Iteration 1:   log likelihood = -273.04659  
Iteration 2:   log likelihood = -273.04585  
Iteration 3:   log likelihood = -273.04585  

Refining starting values:

Grid node 0:   log likelihood = -267.81348

Fitting full model:

Iteration 0:   log likelihood = -267.81348  (not concave)
Iteration 1:   log likelihood = -267.42626  (not concave)
Iteration 2:   log likelihood = -267.25994  
Iteration 3:   log likelihood = -267.19299  
Iteration 4:   log likelihood = -267.19014  
Iteration 5:   log likelihood = -267.19013  

Mixed-effects logistic regression               Number of obs     =        887
Group variable:    hospital_cat                 Number of groups  =          2

                                                Obs per group:
                                                              min =        430
                                                              avg =      443.5
                                                              max =        457

Integration method: mvaghermite                 Integration pts.  =          7

                                                Wald chi2(1)      =       0.41
Log likelihood = -267.19013                     Prob > chi2       =     0.5242
-----------------------------------------------------------------------------------
injury_outcome_~d | Odds Ratio   Std. Err.      z    P>|z|     [95% Conf. Interval]
------------------+----------------------------------------------------------------
  pandemic_status |   .8272873   .2463089    -0.64   0.524     .4615593    1.482809
            _cons |   .1097967   .0482413    -5.03   0.000     .0464085    .2597651
------------------+----------------------------------------------------------------
hospital_cat      |
        var(_cons)|    .237163   .2695258                      .0255677    2.199893
-----------------------------------------------------------------------------------
Note: Estimates are transformed only in the first equation.
Note: _cons estimates baseline odds (conditional on zero random effects).
LR test vs. logistic model: chibar2(01) = 11.71       Prob >= chibar2 = 0.0003

. 
. 
. /*********************************************************************************
> ***********************************/
. //Head and brain CT diagnosis (ct_diagnosis)
. gen ct_diagnosis=.
(1,003 missing values generated)

. replace ct_diagnosis=0 if (ct_inconclusive ==0) 
(979 real changes made)

. replace ct_diagnosis=1 if (epidural==1) 
(175 real changes made)

. replace ct_diagnosis=1 if (subdural==1 )  
(95 real changes made)

. replace ct_diagnosis=1 if (subarachnoid==1) 
(44 real changes made)

. replace ct_diagnosis=2 if (intraventricular==1) 
(9 real changes made)

. replace ct_diagnosis=2 if (intraparenchymal==1)
(36 real changes made)

. replace ct_diagnosis=2 if (diffuse_axonal==1) 
(17 real changes made)

. replace ct_diagnosis=2 if (contusions==1) 
(36 real changes made)

. replace ct_diagnosis=3 if (skullfracture==1) 
(97 real changes made)

. replace ct_diagnosis=4 if (normalct==1) 
(208 real changes made)

. replace ct_diagnosis=0 if (maxillofacial==1) 
(1 real change made)

. 
. label var ct_diagnosis "Head and brain CT diagnosis"

. label define ct_diagnosis_label 0 "Negative CT Results" 1 "Extra-axial lesions" 2"
> Axial lesions" 3"skullfracture" 4"Normal CT"

. label value ct_diagnosis ct_diagnosis_label

. tabulate ct_diagnosis

  Head and brain CT |
          diagnosis |      Freq.     Percent        Cum.
--------------------+-----------------------------------
Negative CT Results |        331       33.81       33.81
Extra-axial lesions |        255       26.05       59.86
      Axial lesions |         90        9.19       69.05
      skullfracture |         95        9.70       78.75
          Normal CT |        208       21.25      100.00
--------------------+-----------------------------------
              Total |        979      100.00

. tabulate ct_diagnosis  hospital_cat, chi2 exact expected row

+--------------------+
| Key                |
|--------------------|
|     frequency      |
| expected frequency |
|   row percentage   |
+--------------------+

Enumerating sample-space combinations:
stage 5:  enumerations = 1
stage 4:  enumerations = 29
stage 3:  enumerations = 689
stage 2:  enumerations = 17818
stage 1:  enumerations = 0

  Head and brain CT |   Hospital Category
          diagnosis | Intervent  Control g |     Total
--------------------+----------------------+----------
Negative CT Results |       166        165 |       331 
                    |     165.3      165.7 |     331.0 
                    |     50.15      49.85 |    100.00 
--------------------+----------------------+----------
Extra-axial lesions |       118        137 |       255 
                    |     127.4      127.6 |     255.0 
                    |     46.27      53.73 |    100.00 
--------------------+----------------------+----------
      Axial lesions |        35         55 |        90 
                    |      45.0       45.0 |      90.0 
                    |     38.89      61.11 |    100.00 
--------------------+----------------------+----------
      skullfracture |        56         39 |        95 
                    |      47.5       47.5 |      95.0 
                    |     58.95      41.05 |    100.00 
--------------------+----------------------+----------
          Normal CT |       114         94 |       208 
                    |     103.9      104.1 |     208.0 
                    |     54.81      45.19 |    100.00 
--------------------+----------------------+----------
              Total |       489        490 |       979 
                    |     489.0      490.0 |     979.0 
                    |     49.95      50.05 |    100.00 

          Pearson chi2(4) =  10.8273   Pr = 0.029
           Fisher's exact =                 0.029

. 
. 
. //Neurosurgical Intervention (neuro_rx)
. gen neuro_rx=0

. replace neuro_rx= 0 if (watchful_wait==1)
(0 real changes made)

. replace neuro_rx= 1 if (craniotomy==1)
(236 real changes made)

. replace neuro_rx= 2 if (decompressive==1)
(25 real changes made)

. 
. label var neuro_rx "Neurosurgical Intervention"

. label define neuro_rx_label 0 "Watchful wait" 1 "Craniotomy" 2"Decompressive"

. label value neuro_rx neuro_rx_label

. tabulate neuro_rx

Neurosurgical |
 Intervention |      Freq.     Percent        Cum.
--------------+-----------------------------------
Watchful wait |        742       73.98       73.98
   Craniotomy |        236       23.53       97.51
Decompressive |         25        2.49      100.00
--------------+-----------------------------------
        Total |      1,003      100.00

. tabulate neuro_rx  hospital_cat, chi2 exact expected col

+--------------------+
| Key                |
|--------------------|
|     frequency      |
| expected frequency |
| column percentage  |
+--------------------+

Enumerating sample-space combinations:
stage 3:  enumerations = 1
stage 2:  enumerations = 10
stage 1:  enumerations = 0

Neurosurgical |   Hospital Category
 Intervention | Intervent  Control g |     Total
--------------+----------------------+----------
Watchful wait |       370        372 |       742 
              |     370.6      371.4 |     742.0 
              |     73.85      74.10 |     73.98 
--------------+----------------------+----------
   Craniotomy |       114        122 |       236 
              |     117.9      118.1 |     236.0 
              |     22.75      24.30 |     23.53 
--------------+----------------------+----------
Decompressive |        17          8 |        25 
              |      12.5       12.5 |      25.0 
              |      3.39       1.59 |      2.49 
--------------+----------------------+----------
        Total |       501        502 |     1,003 
              |     501.0      502.0 |   1,003.0 
              |    100.00     100.00 |    100.00 

          Pearson chi2(2) =   3.5156   Pr = 0.172
           Fisher's exact =                 0.168

. 
. 
. /*********************************************************************************
> *********************************************/
. //Testing for confounders
. melogit injury_outcome_died mode_of_arrival ib2.serious_injuries ref_exit_interv_c
> at serious_injuries prehospital_interval_cat  || hospital_cat:,or  //mode of arriv
> al was signicant at bivariate but not anymore in multivariate- could be due to con
> founding effect.
note: serious_injuries omitted because of collinearity

Fitting fixed-effects model:

Iteration 0:   log likelihood = -257.35935  
Iteration 1:   log likelihood =  -240.1234  
Iteration 2:   log likelihood = -238.87248  
Iteration 3:   log likelihood = -238.82943  
Iteration 4:   log likelihood =  -238.8292  
Iteration 5:   log likelihood =  -238.8292  

Refining starting values:

Grid node 0:   log likelihood = -238.37275

Fitting full model:

Iteration 0:   log likelihood = -238.37275  (not concave)
Iteration 1:   log likelihood = -237.54151  (not concave)
Iteration 2:   log likelihood = -237.23023  
Iteration 3:   log likelihood = -236.57303  
Iteration 4:   log likelihood = -236.56923  
Iteration 5:   log likelihood = -236.56921  

Mixed-effects logistic regression               Number of obs     =        887
Group variable:    hospital_cat                 Number of groups  =          2

                                                Obs per group:
                                                              min =        430
                                                              avg =      443.5
                                                              max =        457

Integration method: mvaghermite                 Integration pts.  =          7

                                                Wald chi2(5)      =      46.83
Log likelihood = -236.56921                     Prob > chi2       =     0.0000
-----------------------------------------------------------------------------------
injury_outcome_~d | Odds Ratio   Std. Err.      z    P>|z|     [95% Conf. Interval]
------------------+----------------------------------------------------------------
  mode_of_arrival |   .7469961   .1867472    -1.17   0.243     .4576358    1.219317
                  |
 serious_injuries |
            >one  |   41.66455   42.69116     3.64   0.000     5.592315    310.4144
             One  |   10.55671   10.76949     2.31   0.021     1.429452    77.96275
                  |
 serious_injuries |          1  (omitted)
ref_exit_interv~t |   2.300414   .7878291     2.43   0.015     1.175689    4.501107
prehospital_int~t |   1.368664   .4039811     1.06   0.288     .7674539    2.440852
            _cons |   .0045685   .0055172    -4.46   0.000     .0004284    .0487228
------------------+----------------------------------------------------------------
hospital_cat      |
        var(_cons)|   .1575688   .2010407                       .012925    1.920928
-----------------------------------------------------------------------------------
Note: Estimates are transformed only in the first equation.
Note: _cons estimates baseline odds (conditional on zero random effects).
LR test vs. logistic model: chibar2(01) = 4.52        Prob >= chibar2 = 0.0168

. melogit injury_outcome_died mode_of_arrival ib2.serious_injuries ref_exit_interv_c
> at serious_injuries age || hospital_cat:,or
note: serious_injuries omitted because of collinearity

Fitting fixed-effects model:

Iteration 0:   log likelihood =  -258.3339  
Iteration 1:   log likelihood = -242.26769  
Iteration 2:   log likelihood = -241.09372  
Iteration 3:   log likelihood = -241.05517  
Iteration 4:   log likelihood = -241.05497  
Iteration 5:   log likelihood = -241.05497  

Refining starting values:

Grid node 0:   log likelihood =  -238.4029

Fitting full model:

Iteration 0:   log likelihood =  -238.4029  (not concave)
Iteration 1:   log likelihood = -237.62302  
Iteration 2:   log likelihood = -237.20035  
Iteration 3:   log likelihood = -237.08903  
Iteration 4:   log likelihood = -237.08519  
Iteration 5:   log likelihood = -237.08518  

Mixed-effects logistic regression               Number of obs     =        887
Group variable:    hospital_cat                 Number of groups  =          2

                                                Obs per group:
                                                              min =        430
                                                              avg =      443.5
                                                              max =        457

Integration method: mvaghermite                 Integration pts.  =          7

                                                Wald chi2(5)      =      46.38
Log likelihood = -237.08518                     Prob > chi2       =     0.0000
-----------------------------------------------------------------------------------
injury_outcome_~d | Odds Ratio   Std. Err.      z    P>|z|     [95% Conf. Interval]
------------------+----------------------------------------------------------------
  mode_of_arrival |   .7418139   .1857733    -1.19   0.233      .454075    1.211888
                  |
 serious_injuries |
            >one  |   42.62566   43.66847     3.66   0.000     5.723287    317.4657
             One  |    10.6749   10.88962     2.32   0.020     1.445573    78.82924
                  |
 serious_injuries |          1  (omitted)
ref_exit_interv~t |   2.264802   .7704745     2.40   0.016     1.162668    4.411688
              age |   1.003021   .0084724     0.36   0.721     .9865525    1.019765
            _cons |   .0051348   .0063503    -4.26   0.000     .0004548    .0579715
------------------+----------------------------------------------------------------
hospital_cat      |
        var(_cons)|   .2107232   .2493237                      .0207294     2.14209
-----------------------------------------------------------------------------------
Note: Estimates are transformed only in the first equation.
Note: _cons estimates baseline odds (conditional on zero random effects).
LR test vs. logistic model: chibar2(01) = 7.94        Prob >= chibar2 = 0.0024

. melogit injury_outcome_died mode_of_arrival ib2.serious_injuries ref_exit_interv_c
> at serious_injuries sex || hospital_cat:,or
note: serious_injuries omitted because of collinearity

Fitting fixed-effects model:

Iteration 0:   log likelihood = -258.28499  
Iteration 1:   log likelihood = -242.19865  
Iteration 2:   log likelihood =  -241.0234  
Iteration 3:   log likelihood = -240.98478  
Iteration 4:   log likelihood = -240.98459  
Iteration 5:   log likelihood = -240.98459  

Refining starting values:

Grid node 0:   log likelihood = -238.39369

Fitting full model:

Iteration 0:   log likelihood = -238.39369  (not concave)
Iteration 1:   log likelihood = -237.61071  
Iteration 2:   log likelihood = -237.25419  
Iteration 3:   log likelihood = -237.08607  
Iteration 4:   log likelihood = -237.07705  
Iteration 5:   log likelihood = -237.07696  
Iteration 6:   log likelihood = -237.07696  

Mixed-effects logistic regression               Number of obs     =        887
Group variable:    hospital_cat                 Number of groups  =          2

                                                Obs per group:
                                                              min =        430
                                                              avg =      443.5
                                                              max =        457

Integration method: mvaghermite                 Integration pts.  =          7

                                                Wald chi2(5)      =      46.42
Log likelihood = -237.07696                     Prob > chi2       =     0.0000
-----------------------------------------------------------------------------------
injury_outcome_~d | Odds Ratio   Std. Err.      z    P>|z|     [95% Conf. Interval]
------------------+----------------------------------------------------------------
  mode_of_arrival |   .7384727    .184346    -1.21   0.225     .4527388     1.20454
                  |
 serious_injuries |
            >one  |   42.39445    43.4357     3.66   0.000     5.691167    315.8034
             One  |   10.52954   10.74528     2.31   0.021     1.424847    77.81276
                  |
 serious_injuries |          1  (omitted)
ref_exit_interv~t |   2.269644   .7718932     2.41   0.016     1.165384    4.420248
              sex |   .8822251   .2948029    -0.37   0.708     .4582931    1.698304
            _cons |   .0066242   .0083465    -3.98   0.000     .0005606    .0782788
------------------+----------------------------------------------------------------
hospital_cat      |
        var(_cons)|   .2081354   .2467238                       .020386    2.125008
-----------------------------------------------------------------------------------
Note: Estimates are transformed only in the first equation.
Note: _cons estimates baseline odds (conditional on zero random effects).
LR test vs. logistic model: chibar2(01) = 7.82        Prob >= chibar2 = 0.0026

. melogit injury_outcome_died mode_of_arrival ib2.serious_injuries ref_exit_interv_c
> at serious_injuries injury_mechanism || hospital_cat:,or
note: serious_injuries omitted because of collinearity

Fitting fixed-effects model:

Iteration 0:   log likelihood =   -258.014  
Iteration 1:   log likelihood = -241.76539  
Iteration 2:   log likelihood = -240.59062  
Iteration 3:   log likelihood = -240.55224  
Iteration 4:   log likelihood = -240.55205  
Iteration 5:   log likelihood = -240.55205  

Refining starting values:

Grid node 0:   log likelihood = -238.14972

Fitting full model:

Iteration 0:   log likelihood = -238.14972  (not concave)
Iteration 1:   log likelihood = -237.35925  
Iteration 2:   log likelihood = -236.93797  
Iteration 3:   log likelihood = -236.81043  
Iteration 4:   log likelihood = -236.80888  
Iteration 5:   log likelihood = -236.80888  

Mixed-effects logistic regression               Number of obs     =        887
Group variable:    hospital_cat                 Number of groups  =          2

                                                Obs per group:
                                                              min =        430
                                                              avg =      443.5
                                                              max =        457

Integration method: mvaghermite                 Integration pts.  =          7

                                                Wald chi2(5)      =      46.82
Log likelihood = -236.80888                     Prob > chi2       =     0.0000
-----------------------------------------------------------------------------------
injury_outcome_~d | Odds Ratio   Std. Err.      z    P>|z|     [95% Conf. Interval]
------------------+----------------------------------------------------------------
  mode_of_arrival |   .7364667   .1833131    -1.23   0.219     .4521489    1.199568
                  |
 serious_injuries |
            >one  |   42.99933   44.05902     3.67   0.000      5.77142    320.3617
             One  |   10.71116   10.92793     2.32   0.020     1.450135    79.11606
                  |
 serious_injuries |          1  (omitted)
ref_exit_interv~t |   2.232175   .7607225     2.36   0.018     1.144563    4.353281
 injury_mechanism |   .9054525   .1099503    -0.82   0.413     .7136795    1.148757
            _cons |   .0070134   .0085701    -4.06   0.000     .0006394     .076924
------------------+----------------------------------------------------------------
hospital_cat      |
        var(_cons)|   .2023873   .2411235                      .0195914    2.090749
-----------------------------------------------------------------------------------
Note: Estimates are transformed only in the first equation.
Note: _cons estimates baseline odds (conditional on zero random effects).
LR test vs. logistic model: chibar2(01) = 7.49        Prob >= chibar2 = 0.0031

. 
. //dropping the mode of arrival
. melogit injury_outcome_died serious_injuries ref_exit_interv_cat serious_injuries 
>  || hospital_cat:,or

Fitting fixed-effects model:

Iteration 0:   log likelihood = -259.52419  
Iteration 1:   log likelihood = -243.02089  
Iteration 2:   log likelihood = -242.85687  
Iteration 3:   log likelihood = -242.85658  
Iteration 4:   log likelihood = -242.85658  

Refining starting values:

Grid node 0:   log likelihood = -239.67479

Fitting full model:

Iteration 0:   log likelihood = -239.67479  (not concave)
Iteration 1:   log likelihood = -238.92247  
Iteration 2:   log likelihood = -238.41255  
Iteration 3:   log likelihood = -238.40662  
Iteration 4:   log likelihood = -238.40658  
Iteration 5:   log likelihood = -238.40658  

Mixed-effects logistic regression               Number of obs     =        887
Group variable:    hospital_cat                 Number of groups  =          2

                                                Obs per group:
                                                              min =        430
                                                              avg =      443.5
                                                              max =        457

Integration method: mvaghermite                 Integration pts.  =          7

                                                Wald chi2(2)      =      50.50
Log likelihood = -238.40658                     Prob > chi2       =     0.0000
-----------------------------------------------------------------------------------
injury_outcome_~d | Odds Ratio   Std. Err.      z    P>|z|     [95% Conf. Interval]
------------------+----------------------------------------------------------------
 serious_injuries |   .2130592   .0476257    -6.92   0.000     .1374766    .3301959
ref_exit_interv~t |   2.230834   .7597736     2.36   0.018      1.14437    4.348786
            _cons |   .1532624   .0700591    -4.10   0.000     .0625655     .375436
------------------+----------------------------------------------------------------
hospital_cat      |
        var(_cons)|   .2287325   .2671691                      .0231787    2.257183
-----------------------------------------------------------------------------------
Note: Estimates are transformed only in the first equation.
Note: _cons estimates baseline odds (conditional on zero random effects).
LR test vs. logistic model: chibar2(01) = 8.90        Prob >= chibar2 = 0.0014

. melogit injury_outcome_died serious_injuries ref_exit_interv_cat serious_injuries 
> age || hospital_cat:,or

Fitting fixed-effects model:

Iteration 0:   log likelihood = -259.47834  
Iteration 1:   log likelihood = -242.96196  
Iteration 2:   log likelihood = -242.79712  
Iteration 3:   log likelihood = -242.79682  
Iteration 4:   log likelihood = -242.79682  

Refining starting values:

Grid node 0:   log likelihood =  -239.5811

Fitting full model:

Iteration 0:   log likelihood =  -239.5811  (not concave)
Iteration 1:   log likelihood = -238.83111  
Iteration 2:   log likelihood = -238.31583  
Iteration 3:   log likelihood = -238.31097  
Iteration 4:   log likelihood = -238.31094  
Iteration 5:   log likelihood = -238.31094  

Mixed-effects logistic regression               Number of obs     =        887
Group variable:    hospital_cat                 Number of groups  =          2

                                                Obs per group:
                                                              min =        430
                                                              avg =      443.5
                                                              max =        457

Integration method: mvaghermite                 Integration pts.  =          7

                                                Wald chi2(3)      =      50.66
Log likelihood = -238.31094                     Prob > chi2       =     0.0000
-----------------------------------------------------------------------------------
injury_outcome_~d | Odds Ratio   Std. Err.      z    P>|z|     [95% Conf. Interval]
------------------+----------------------------------------------------------------
 serious_injuries |   .2137985   .0478009    -6.90   0.000     .1379411    .3313718
ref_exit_interv~t |   2.232476   .7605611     2.36   0.018     1.144982    4.352859
              age |   1.003704   .0084584     0.44   0.661     .9872622     1.02042
            _cons |   .1365169   .0722716    -3.76   0.000     .0483686    .3853093
------------------+----------------------------------------------------------------
hospital_cat      |
        var(_cons)|   .2303135   .2687739                       .023387    2.268111
-----------------------------------------------------------------------------------
Note: Estimates are transformed only in the first equation.
Note: _cons estimates baseline odds (conditional on zero random effects).
LR test vs. logistic model: chibar2(01) = 8.97        Prob >= chibar2 = 0.0014

. melogit injury_outcome_died serious_injuries ref_exit_interv_cat serious_injuries 
> sex || hospital_cat:,or

Fitting fixed-effects model:

Iteration 0:   log likelihood = -259.47644  
Iteration 1:   log likelihood = -242.85722  
Iteration 2:   log likelihood = -242.68326  
Iteration 3:   log likelihood = -242.68292  
Iteration 4:   log likelihood = -242.68292  

Refining starting values:

Grid node 0:   log likelihood = -239.57175

Fitting full model:

Iteration 0:   log likelihood = -239.57175  (not concave)
Iteration 1:   log likelihood = -238.81512  
Iteration 2:   log likelihood = -238.30508  
Iteration 3:   log likelihood = -238.29832  
Iteration 4:   log likelihood = -238.29827  
Iteration 5:   log likelihood = -238.29827  

Mixed-effects logistic regression               Number of obs     =        887
Group variable:    hospital_cat                 Number of groups  =          2

                                                Obs per group:
                                                              min =        430
                                                              avg =      443.5
                                                              max =        457

Integration method: mvaghermite                 Integration pts.  =          7

                                                Wald chi2(3)      =      50.55
Log likelihood = -238.29827                     Prob > chi2       =     0.0000
-----------------------------------------------------------------------------------
injury_outcome_~d | Odds Ratio   Std. Err.      z    P>|z|     [95% Conf. Interval]
------------------+----------------------------------------------------------------
 serious_injuries |   .2123336   .0475745    -6.92   0.000     .1368681    .3294086
ref_exit_interv~t |   2.239195   .7625675     2.37   0.018     1.148713    4.364879
              sex |   .8577091   .2862131    -0.46   0.646     .4459627    1.649611
            _cons |   .1832554   .1095093    -2.84   0.005     .0568065    .5911743
------------------+----------------------------------------------------------------
hospital_cat      |
        var(_cons)|   .2263855   .2648561                      .0228559    2.242324
-----------------------------------------------------------------------------------
Note: Estimates are transformed only in the first equation.
Note: _cons estimates baseline odds (conditional on zero random effects).
LR test vs. logistic model: chibar2(01) = 8.77        Prob >= chibar2 = 0.0015

. melogit injury_outcome_died serious_injuries ref_exit_interv_cat serious_injuries 
> injury_mechanism || hospital_cat:,or

Fitting fixed-effects model:

Iteration 0:   log likelihood = -259.16866  
Iteration 1:   log likelihood = -242.47347  
Iteration 2:   log likelihood = -242.30246  
Iteration 3:   log likelihood = -242.30215  
Iteration 4:   log likelihood = -242.30215  

Refining starting values:

Grid node 0:   log likelihood = -239.37789

Fitting full model:

Iteration 0:   log likelihood = -239.37789  (not concave)
Iteration 1:   log likelihood = -238.61123  
Iteration 2:   log likelihood = -238.09592  
Iteration 3:   log likelihood =  -238.0781  
Iteration 4:   log likelihood = -238.07771  
Iteration 5:   log likelihood = -238.07771  

Mixed-effects logistic regression               Number of obs     =        887
Group variable:    hospital_cat                 Number of groups  =          2

                                                Obs per group:
                                                              min =        430
                                                              avg =      443.5
                                                              max =        457

Integration method: mvaghermite                 Integration pts.  =          7

                                                Wald chi2(3)      =      51.05
Log likelihood = -238.07771                     Prob > chi2       =     0.0000
-----------------------------------------------------------------------------------
injury_outcome_~d | Odds Ratio   Std. Err.      z    P>|z|     [95% Conf. Interval]
------------------+----------------------------------------------------------------
 serious_injuries |   .2124296   .0474881    -6.93   0.000     .1370665    .3292296
ref_exit_interv~t |   2.200123   .7509562     2.31   0.021     1.126966    4.295196
 injury_mechanism |    .907028   .1099858    -0.80   0.421      .715162    1.150369
            _cons |   .1891571   .0985797    -3.20   0.001     .0681109    .5253256
------------------+----------------------------------------------------------------
hospital_cat      |
        var(_cons)|   .2210788   .2596999                      .0221129    2.210285
-----------------------------------------------------------------------------------
Note: Estimates are transformed only in the first equation.
Note: _cons estimates baseline odds (conditional on zero random effects).
LR test vs. logistic model: chibar2(01) = 8.45        Prob >= chibar2 = 0.0018

. 
. //Final Model
. melogit injury_outcome_died mode_of_arrival serious_injuries ref_exit_interv_cat s
> erious_injuries injury_mechanism || hospital_cat:,or

Fitting fixed-effects model:

Iteration 0:   log likelihood = -258.50623  
Iteration 1:   log likelihood = -241.52945  
Iteration 2:   log likelihood = -241.34573  
Iteration 3:   log likelihood = -241.34538  
Iteration 4:   log likelihood = -241.34538  

Refining starting values:

Grid node 0:   log likelihood = -238.62858

Fitting full model:

Iteration 0:   log likelihood = -238.62858  (not concave)
Iteration 1:   log likelihood = -237.85287  
Iteration 2:   log likelihood = -237.39429  
Iteration 3:   log likelihood = -237.33678  
Iteration 4:   log likelihood = -237.33438  
Iteration 5:   log likelihood = -237.33437  

Mixed-effects logistic regression               Number of obs     =        887
Group variable:    hospital_cat                 Number of groups  =          2

                                                Obs per group:
                                                              min =        430
                                                              avg =      443.5
                                                              max =        457

Integration method: mvaghermite                 Integration pts.  =          7

                                                Wald chi2(4)      =      52.33
Log likelihood = -237.33437                     Prob > chi2       =     0.0000
-----------------------------------------------------------------------------------
injury_outcome_~d | Odds Ratio   Std. Err.      z    P>|z|     [95% Conf. Interval]
------------------+----------------------------------------------------------------
  mode_of_arrival |   .7363154   .1838073    -1.23   0.220     .4514165     1.20102
 serious_injuries |   .2226946   .0504611    -6.63   0.000     .1428346    .3472051
ref_exit_interv~t |   2.222676   .7595856     2.34   0.019     1.137584    4.342791
 injury_mechanism |   .9057578   .1102424    -0.81   0.416     .7135262    1.149779
            _cons |   .3134513   .2058871    -1.77   0.077     .0865102    1.135723
------------------+----------------------------------------------------------------
hospital_cat      |
        var(_cons)|   .2126429   .2512644                      .0209821    2.155028
-----------------------------------------------------------------------------------
Note: Estimates are transformed only in the first equation.
Note: _cons estimates baseline odds (conditional on zero random effects).
LR test vs. logistic model: chibar2(01) = 8.02        Prob >= chibar2 = 0.0023

. melogit injury_outcome_died serious_injuries ref_exit_interv_cat serious_injuries 
> injury_mechanism || hospital_cat:,or

Fitting fixed-effects model:

Iteration 0:   log likelihood = -259.16866  
Iteration 1:   log likelihood = -242.47347  
Iteration 2:   log likelihood = -242.30246  
Iteration 3:   log likelihood = -242.30215  
Iteration 4:   log likelihood = -242.30215  

Refining starting values:

Grid node 0:   log likelihood = -239.37789

Fitting full model:

Iteration 0:   log likelihood = -239.37789  (not concave)
Iteration 1:   log likelihood = -238.61123  
Iteration 2:   log likelihood = -238.09592  
Iteration 3:   log likelihood =  -238.0781  
Iteration 4:   log likelihood = -238.07771  
Iteration 5:   log likelihood = -238.07771  

Mixed-effects logistic regression               Number of obs     =        887
Group variable:    hospital_cat                 Number of groups  =          2

                                                Obs per group:
                                                              min =        430
                                                              avg =      443.5
                                                              max =        457

Integration method: mvaghermite                 Integration pts.  =          7

                                                Wald chi2(3)      =      51.05
Log likelihood = -238.07771                     Prob > chi2       =     0.0000
-----------------------------------------------------------------------------------
injury_outcome_~d | Odds Ratio   Std. Err.      z    P>|z|     [95% Conf. Interval]
------------------+----------------------------------------------------------------
 serious_injuries |   .2124296   .0474881    -6.93   0.000     .1370665    .3292296
ref_exit_interv~t |   2.200123   .7509562     2.31   0.021     1.126966    4.295196
 injury_mechanism |    .907028   .1099858    -0.80   0.421      .715162    1.150369
            _cons |   .1891571   .0985797    -3.20   0.001     .0681109    .5253256
------------------+----------------------------------------------------------------
hospital_cat      |
        var(_cons)|   .2210788   .2596999                      .0221129    2.210285
-----------------------------------------------------------------------------------
Note: Estimates are transformed only in the first equation.
Note: _cons estimates baseline odds (conditional on zero random effects).
LR test vs. logistic model: chibar2(01) = 8.45        Prob >= chibar2 = 0.0018

. estat icc

Residual intraclass correlation

------------------------------------------------------------------------------
                       Level |        ICC   Std. Err.     [95% Conf. Interval]
-----------------------------+------------------------------------------------
                hospital_cat |   .0629684   .0693109      .0066766    .4018588
------------------------------------------------------------------------------

. estat ic

Akaike's information criterion and Bayesian information criterion

-----------------------------------------------------------------------------
       Model |        Obs  ll(null)  ll(model)      df         AIC        BIC
-------------+---------------------------------------------------------------
           . |        887         .  -238.0777       5    486.1554   510.0946
-----------------------------------------------------------------------------
               Note: N=Obs used in calculating BIC; see [R] BIC note.

. 
. 
. /*Two-level multilevel*/
. **Random intercept model
. mixed death_day || hospital_cat:

Performing EM optimization: 

Performing gradient-based optimization: 

Iteration 0:   log likelihood = -239.89107  
Iteration 1:   log likelihood = -239.84206  
Iteration 2:   log likelihood = -239.84119  
Iteration 3:   log likelihood = -239.84119  

Computing standard errors:

Mixed-effects ML regression                     Number of obs     =         82
Group variable: hospital_cat                    Number of groups  =          2

                                                Obs per group:
                                                              min =         24
                                                              avg =       41.0
                                                              max =         58

                                                Wald chi2(0)      =          .
Log likelihood = -239.84119                     Prob > chi2       =          .

------------------------------------------------------------------------------
   death_day |      Coef.   Std. Err.      z    P>|z|     [95% Conf. Interval]
-------------+----------------------------------------------------------------
       _cons |   4.646341   .4978753     9.33   0.000     3.670524    5.622159
------------------------------------------------------------------------------

------------------------------------------------------------------------------
  Random-effects Parameters  |   Estimate   Std. Err.     [95% Conf. Interval]
-----------------------------+------------------------------------------------
hospital_cat: Identity       |
                  var(_cons) |   3.03e-20   1.08e-18      1.50e-50    6.13e+10
-----------------------------+------------------------------------------------
               var(Residual) |   20.32615   3.174413      14.96648    27.60517
------------------------------------------------------------------------------
LR test vs. linear model: chibar2(01) = 0.00          Prob >= chibar2 = 1.0000

. estat icc

Intraclass correlation

------------------------------------------------------------------------------
                       Level |        ICC   Std. Err.     [95% Conf. Interval]
-----------------------------+------------------------------------------------
                hospital_cat |   1.49e-21          0      1.49e-21    1.49e-21
------------------------------------------------------------------------------

. estat ic

Akaike's information criterion and Bayesian information criterion

-----------------------------------------------------------------------------
       Model |        Obs  ll(null)  ll(model)      df         AIC        BIC
-------------+---------------------------------------------------------------
           . |         82         .  -239.8412       3    485.6824   492.9025
-----------------------------------------------------------------------------
               Note: N=Obs used in calculating BIC; see [R] BIC note.

. 
. **Fixed level 1 Predictor with randomly varying intercepts
. mixed death_day age || hospital_cat:

Performing EM optimization: 

Performing gradient-based optimization: 

Iteration 0:   log likelihood = -239.69741  
Iteration 1:   log likelihood =  -239.6484  
Iteration 2:   log likelihood = -239.64753  
Iteration 3:   log likelihood = -239.64753  

Computing standard errors:

Mixed-effects ML regression                     Number of obs     =         82
Group variable: hospital_cat                    Number of groups  =          2

                                                Obs per group:
                                                              min =         24
                                                              avg =       41.0
                                                              max =         58

                                                Wald chi2(1)      =       0.39
Log likelihood = -239.64753                     Prob > chi2       =     0.5332

------------------------------------------------------------------------------
   death_day |      Coef.   Std. Err.      z    P>|z|     [95% Conf. Interval]
-------------+----------------------------------------------------------------
         age |  -.0187763   .0301349    -0.62   0.533    -.0778395    .0402869
       _cons |   5.226666   1.055554     4.95   0.000     3.157818    7.295514
------------------------------------------------------------------------------

------------------------------------------------------------------------------
  Random-effects Parameters  |   Estimate   Std. Err.     [95% Conf. Interval]
-----------------------------+------------------------------------------------
hospital_cat: Identity       |
                  var(_cons) |   2.91e-20   1.05e-18      6.92e-51    1.22e+11
-----------------------------+------------------------------------------------
               var(Residual) |   20.23037   3.159454      14.89595    27.47509
------------------------------------------------------------------------------
LR test vs. linear model: chibar2(01) = 0.00          Prob >= chibar2 = 1.0000

. mixed death_day age || hospital_cat:

Performing EM optimization: 

Performing gradient-based optimization: 

Iteration 0:   log likelihood = -239.69741  
Iteration 1:   log likelihood =  -239.6484  
Iteration 2:   log likelihood = -239.64753  
Iteration 3:   log likelihood = -239.64753  

Computing standard errors:

Mixed-effects ML regression                     Number of obs     =         82
Group variable: hospital_cat                    Number of groups  =          2

                                                Obs per group:
                                                              min =         24
                                                              avg =       41.0
                                                              max =         58

                                                Wald chi2(1)      =       0.39
Log likelihood = -239.64753                     Prob > chi2       =     0.5332

------------------------------------------------------------------------------
   death_day |      Coef.   Std. Err.      z    P>|z|     [95% Conf. Interval]
-------------+----------------------------------------------------------------
         age |  -.0187763   .0301349    -0.62   0.533    -.0778395    .0402869
       _cons |   5.226666   1.055554     4.95   0.000     3.157818    7.295514
------------------------------------------------------------------------------

------------------------------------------------------------------------------
  Random-effects Parameters  |   Estimate   Std. Err.     [95% Conf. Interval]
-----------------------------+------------------------------------------------
hospital_cat: Identity       |
                  var(_cons) |   2.91e-20   1.05e-18      6.92e-51    1.22e+11
-----------------------------+------------------------------------------------
               var(Residual) |   20.23037   3.159454      14.89595    27.47509
------------------------------------------------------------------------------
LR test vs. linear model: chibar2(01) = 0.00          Prob >= chibar2 = 1.0000

. 
. melogit injury_outcome_died age || hospital_cat:,or

Fitting fixed-effects model:

Iteration 0:   log likelihood = -276.94223  
Iteration 1:   log likelihood = -273.21277  
Iteration 2:   log likelihood = -273.21223  
Iteration 3:   log likelihood = -273.21223  

Refining starting values:

Grid node 0:   log likelihood = -267.76627

Fitting full model:

Iteration 0:   log likelihood = -267.76627  (not concave)
Iteration 1:   log likelihood = -267.38053  (not concave)
Iteration 2:   log likelihood = -267.26475  
Iteration 3:   log likelihood = -267.15796  
Iteration 4:   log likelihood = -267.14988  
Iteration 5:   log likelihood = -267.14981  
Iteration 6:   log likelihood = -267.14981  

Mixed-effects logistic regression               Number of obs     =        887
Group variable:    hospital_cat                 Number of groups  =          2

                                                Obs per group:
                                                              min =        430
                                                              avg =      443.5
                                                              max =        457

Integration method: mvaghermite                 Integration pts.  =          7

                                                Wald chi2(1)      =       0.48
Log likelihood = -267.14981                     Prob > chi2       =     0.4880
-----------------------------------------------------------------------------------
injury_outcome_~d | Odds Ratio   Std. Err.      z    P>|z|     [95% Conf. Interval]
------------------+----------------------------------------------------------------
              age |    1.00575   .0083156     0.69   0.488     .9895832    1.022181
            _cons |   .0787744   .0355833    -5.63   0.000     .0325003    .1909336
------------------+----------------------------------------------------------------
hospital_cat      |
        var(_cons)|   .2442008   .2766463                      .0265126    2.249276
-----------------------------------------------------------------------------------
Note: Estimates are transformed only in the first equation.
Note: _cons estimates baseline odds (conditional on zero random effects).
LR test vs. logistic model: chibar2(01) = 12.12       Prob >= chibar2 = 0.0002

. melogit injury_outcome_died ib2.sex || hospital_cat:,or

Fitting fixed-effects model:

Iteration 0:   log likelihood =  -276.9225  
Iteration 1:   log likelihood =  -273.1752  
Iteration 2:   log likelihood = -273.17391  
Iteration 3:   log likelihood = -273.17391  

Refining starting values:

Grid node 0:   log likelihood = -267.94627

Fitting full model:

Iteration 0:   log likelihood = -267.94627  (not concave)
Iteration 1:   log likelihood = -267.55937  (not concave)
Iteration 2:   log likelihood = -267.38283  
Iteration 3:   log likelihood = -267.31817  
Iteration 4:   log likelihood = -267.31479  
Iteration 5:   log likelihood = -267.31478  

Mixed-effects logistic regression               Number of obs     =        887
Group variable:    hospital_cat                 Number of groups  =          2

                                                Obs per group:
                                                              min =        430
                                                              avg =      443.5
                                                              max =        457

Integration method: mvaghermite                 Integration pts.  =          7

                                                Wald chi2(1)      =       0.14
Log likelihood = -267.31478                     Prob > chi2       =     0.7071
-----------------------------------------------------------------------------------
injury_outcome_~d | Odds Ratio   Std. Err.      z    P>|z|     [95% Conf. Interval]
------------------+----------------------------------------------------------------
              sex |
            Male  |   1.127307   .3594539     0.38   0.707     .6034307    2.105993
            _cons |   .0850585   .0385074    -5.44   0.000     .0350239    .2065717
------------------+----------------------------------------------------------------
hospital_cat      |
        var(_cons)|   .2374774   .2698752                      .0256033    2.202667
-----------------------------------------------------------------------------------
Note: Estimates are transformed only in the first equation.
Note: _cons estimates baseline odds (conditional on zero random effects).
LR test vs. logistic model: chibar2(01) = 11.72       Prob >= chibar2 = 0.0003

. melogit injury_outcome_died ib1.injury_mechanism || hospital_cat:,or

Fitting fixed-effects model:

Iteration 0:   log likelihood = -276.22913  
Iteration 1:   log likelihood = -271.91094  
Iteration 2:   log likelihood = -271.87554  
Iteration 3:   log likelihood = -271.87547  
Iteration 4:   log likelihood = -271.87547  

Refining starting values:

Grid node 0:   log likelihood = -266.67552

Fitting full model:

Iteration 0:   log likelihood = -266.67552  (not concave)
Iteration 1:   log likelihood = -266.29039  (not concave)
Iteration 2:   log likelihood = -266.11069  
Iteration 3:   log likelihood = -266.01274  
Iteration 4:   log likelihood = -266.00843  
Iteration 5:   log likelihood = -266.00841  

Mixed-effects logistic regression               Number of obs     =        887
Group variable:    hospital_cat                 Number of groups  =          2

                                                Obs per group:
                                                              min =        430
                                                              avg =      443.5
                                                              max =        457

Integration method: mvaghermite                 Integration pts.  =          7

                                                Wald chi2(3)      =       2.44
Log likelihood = -266.00841                     Prob > chi2       =     0.4865
-----------------------------------------------------------------------------------
injury_outcome_~d | Odds Ratio   Std. Err.      z    P>|z|     [95% Conf. Interval]
------------------+----------------------------------------------------------------
 injury_mechanism |
Motorcycle-ped..  |   .9438918   .2752382    -0.20   0.843     .5329819    1.671598
Motorcycle-car..  |   1.155309    .349898     0.48   0.634       .63812    2.091673
Motorcycle-sta..  |   .5433842   .2486795    -1.33   0.183     .2215925    1.332475
                  |
            _cons |   .0981927    .038459    -5.93   0.000     .0455712    .2115767
------------------+----------------------------------------------------------------
hospital_cat      |
        var(_cons)|   .2395272   .2721567                      .0258344    2.220807
-----------------------------------------------------------------------------------
Note: Estimates are transformed only in the first equation.
Note: _cons estimates baseline odds (conditional on zero random effects).
LR test vs. logistic model: chibar2(01) = 11.73       Prob >= chibar2 = 0.0003

. melogit injury_outcome_died i.mode_of_arrival || hospital_cat:,or

Fitting fixed-effects model:

Iteration 0:   log likelihood = -274.03812  
Iteration 1:   log likelihood = -268.81175  
Iteration 2:   log likelihood =  -268.7989  
Iteration 3:   log likelihood =  -268.7989  

Refining starting values:

Grid node 0:   log likelihood = -263.90788

Fitting full model:

Iteration 0:   log likelihood = -263.90788  (not concave)
Iteration 1:   log likelihood = -263.52572  (not concave)
Iteration 2:   log likelihood = -263.29015  
Iteration 3:   log likelihood = -263.20601  
Iteration 4:   log likelihood = -263.20557  
Iteration 5:   log likelihood = -263.20557  

Mixed-effects logistic regression               Number of obs     =        887
Group variable:    hospital_cat                 Number of groups  =          2

                                                Obs per group:
                                                              min =        430
                                                              avg =      443.5
                                                              max =        457

Integration method: mvaghermite                 Integration pts.  =          7

                                                Wald chi2(2)      =       8.91
Log likelihood = -263.20557                     Prob > chi2       =     0.0116
-----------------------------------------------------------------------------------
injury_outcome_~d | Odds Ratio   Std. Err.      z    P>|z|     [95% Conf. Interval]
------------------+----------------------------------------------------------------
  mode_of_arrival |
By taxi/motorc..  |   .4678973   .1190391    -2.99   0.003     .2841802    .7703839
           Other  |   .6230563   .4084718    -0.72   0.471     .1723792    2.252007
                  |
            _cons |   .1628541   .0654364    -4.52   0.000     .0740931    .3579478
------------------+----------------------------------------------------------------
hospital_cat      |
        var(_cons)|   .2326479   .2654899                      .0248506    2.178017
-----------------------------------------------------------------------------------
Note: Estimates are transformed only in the first equation.
Note: _cons estimates baseline odds (conditional on zero random effects).
LR test vs. logistic model: chibar2(01) = 11.19       Prob >= chibar2 = 0.0004

. melogit injury_outcome_died ib1.prehospital_care || hospital_cat:,or

Fitting fixed-effects model:

Iteration 0:   log likelihood = -276.99684  
Iteration 1:   log likelihood = -273.30149  
Iteration 2:   log likelihood = -273.30128  
Iteration 3:   log likelihood = -273.30128  

Refining starting values:

Grid node 0:   log likelihood = -268.00314

Fitting full model:

Iteration 0:   log likelihood = -268.00314  (not concave)
Iteration 1:   log likelihood = -267.61612  (not concave)
Iteration 2:   log likelihood = -267.46369  
Iteration 3:   log likelihood = -267.38498  
Iteration 4:   log likelihood = -267.38081  
Iteration 5:   log likelihood = -267.38078  
Iteration 6:   log likelihood = -267.38078  

Mixed-effects logistic regression               Number of obs     =        887
Group variable:    hospital_cat                 Number of groups  =          2

                                                Obs per group:
                                                              min =        430
                                                              avg =      443.5
                                                              max =        457

Integration method: mvaghermite                 Integration pts.  =          7

                                                Wald chi2(1)      =       0.01
Log likelihood = -267.38078                     Prob > chi2       =     0.9117
-----------------------------------------------------------------------------------
injury_outcome_~d | Odds Ratio   Std. Err.      z    P>|z|     [95% Conf. Interval]
------------------+----------------------------------------------------------------
 prehospital_care |
              No  |   .9743204   .2284845    -0.11   0.912     .6153036    1.542816
            _cons |   .0952214   .0370125    -6.05   0.000     .0444501    .2039839
------------------+----------------------------------------------------------------
hospital_cat      |
        var(_cons)|    .239297   .2716866                      .0258537    2.214886
-----------------------------------------------------------------------------------
Note: Estimates are transformed only in the first equation.
Note: _cons estimates baseline odds (conditional on zero random effects).
LR test vs. logistic model: chibar2(01) = 11.84       Prob >= chibar2 = 0.0003

. melogit injury_outcome_died i.ref_exit_interv_cat || hospital_cat:,or

Fitting fixed-effects model:

Iteration 0:   log likelihood = -274.94589  
Iteration 1:   log likelihood = -269.65747  
Iteration 2:   log likelihood = -269.57477  
Iteration 3:   log likelihood = -269.57459  
Iteration 4:   log likelihood = -269.57459  

Refining starting values:

Grid node 0:   log likelihood = -267.37743

Fitting full model:

Iteration 0:   log likelihood = -267.37743  (not concave)
Iteration 1:   log likelihood = -266.45724  
Iteration 2:   log likelihood = -266.10131  
Iteration 3:   log likelihood = -266.09333  
Iteration 4:   log likelihood = -266.09327  
Iteration 5:   log likelihood = -266.09327  

Mixed-effects logistic regression               Number of obs     =        887
Group variable:    hospital_cat                 Number of groups  =          2

                                                Obs per group:
                                                              min =        430
                                                              avg =      443.5
                                                              max =        457

Integration method: mvaghermite                 Integration pts.  =          7

                                                Wald chi2(1)      =       2.40
Log likelihood = -266.09327                     Prob > chi2       =     0.1213
-----------------------------------------------------------------------------------
injury_outcome_~d | Odds Ratio   Std. Err.      z    P>|z|     [95% Conf. Interval]
------------------+----------------------------------------------------------------
1.ref_exit_inte~t |   1.667924   .5507591     1.55   0.121     .8731805    3.186019
            _cons |   .0638921   .0263606    -6.67   0.000     .0284616    .1434284
------------------+----------------------------------------------------------------
hospital_cat      |
        var(_cons)|    .173448    .208738                      .0163976    1.834669
-----------------------------------------------------------------------------------
Note: Estimates are transformed only in the first equation.
Note: _cons estimates baseline odds (conditional on zero random effects).
LR test vs. logistic model: chibar2(01) = 6.96        Prob >= chibar2 = 0.0042

. melogit injury_outcome_died ib2.serious_injuries || hospital_cat:,or

Fitting fixed-effects model:

Iteration 0:   log likelihood = -263.07736  
Iteration 1:   log likelihood = -250.51494  
Iteration 2:   log likelihood = -249.40723  
Iteration 3:   log likelihood = -249.36759  
Iteration 4:   log likelihood = -249.36738  
Iteration 5:   log likelihood = -249.36738  

Refining starting values:

Grid node 0:   log likelihood = -241.64372

Fitting full model:

Iteration 0:   log likelihood = -241.64372  (not concave)
Iteration 1:   log likelihood = -241.32156  
Iteration 2:   log likelihood = -241.18232  
Iteration 3:   log likelihood = -241.02538  
Iteration 4:   log likelihood = -241.00737  
Iteration 5:   log likelihood = -241.00706  
Iteration 6:   log likelihood = -241.00706  

Mixed-effects logistic regression               Number of obs     =        887
Group variable:    hospital_cat                 Number of groups  =          2

                                                Obs per group:
                                                              min =        430
                                                              avg =      443.5
                                                              max =        457

Integration method: mvaghermite                 Integration pts.  =          7

                                                Wald chi2(2)      =      39.71
Log likelihood = -241.00706                     Prob > chi2       =     0.0000
-----------------------------------------------------------------------------------
injury_outcome_~d | Odds Ratio   Std. Err.      z    P>|z|     [95% Conf. Interval]
------------------+----------------------------------------------------------------
 serious_injuries |
            >one  |   40.77735   41.61973     3.63   0.000     5.516114    301.4427
             One  |   10.17397   10.36652     2.28   0.023     1.380955    74.95515
                  |
            _cons |   .0063607   .0069237    -4.65   0.000     .0007533    .0537094
------------------+----------------------------------------------------------------
hospital_cat      |
        var(_cons)|   .3441048   .3794483                      .0396334    2.987586
-----------------------------------------------------------------------------------
Note: Estimates are transformed only in the first equation.
Note: _cons estimates baseline odds (conditional on zero random effects).
LR test vs. logistic model: chibar2(01) = 16.72       Prob >= chibar2 = 0.0000

. 
. //Potential confounders
. melogit injury_outcome_died ib0.neuro_rx || hospital_cat:,or

Fitting fixed-effects model:

Iteration 0:   log likelihood = -272.02032  
Iteration 1:   log likelihood = -267.27838  
Iteration 2:   log likelihood = -267.27475  
Iteration 3:   log likelihood = -267.27475  

Refining starting values:

Grid node 0:   log likelihood = -260.66943

Fitting full model:

Iteration 0:   log likelihood = -260.66943  (not concave)
Iteration 1:   log likelihood = -260.30624  
Iteration 2:   log likelihood = -260.14242  
Iteration 3:   log likelihood = -260.00199  
Iteration 4:   log likelihood = -260.00157  
Iteration 5:   log likelihood = -260.00157  

Mixed-effects logistic regression               Number of obs     =        887
Group variable:    hospital_cat                 Number of groups  =          2

                                                Obs per group:
                                                              min =        430
                                                              avg =      443.5
                                                              max =        457

Integration method: mvaghermite                 Integration pts.  =          7

                                                Wald chi2(2)      =      18.16
Log likelihood = -260.00157                     Prob > chi2       =     0.0001
-----------------------------------------------------------------------------------
injury_outcome_~d | Odds Ratio   Std. Err.      z    P>|z|     [95% Conf. Interval]
------------------+----------------------------------------------------------------
         neuro_rx |
      Craniotomy  |   1.164631   .3185575     0.56   0.577     .6813371     1.99074
   Decompressive  |   7.825078   3.778883     4.26   0.000     3.036874    20.16279
                  |
            _cons |   .0806674   .0334923    -6.06   0.000      .035751    .1820154
------------------+----------------------------------------------------------------
hospital_cat      |
        var(_cons)|   .2970846   .3315834                      .0333298    2.648055
-----------------------------------------------------------------------------------
Note: Estimates are transformed only in the first equation.
Note: _cons estimates baseline odds (conditional on zero random effects).
LR test vs. logistic model: chibar2(01) = 14.55       Prob >= chibar2 = 0.0001

. melogit injury_outcome_died ib4.ct_diagnosis || hospital_cat:,or

Fitting fixed-effects model:

Iteration 0:   log likelihood = -212.52823  
Iteration 1:   log likelihood = -186.86146  
Iteration 2:   log likelihood = -185.82744  
Iteration 3:   log likelihood = -185.77771  
Iteration 4:   log likelihood = -185.77763  
Iteration 5:   log likelihood = -185.77763  

Refining starting values:

Grid node 0:   log likelihood = -183.60401

Fitting full model:

Iteration 0:   log likelihood = -183.60401  (not concave)
Iteration 1:   log likelihood =  -183.0327  
Iteration 2:   log likelihood = -182.87383  
Iteration 3:   log likelihood = -182.82583  
Iteration 4:   log likelihood = -182.82538  
Iteration 5:   log likelihood = -182.82538  

Mixed-effects logistic regression               Number of obs     =        865
Group variable:    hospital_cat                 Number of groups  =          2

                                                Obs per group:
                                                              min =        420
                                                              avg =      432.5
                                                              max =        445

Integration method: mvaghermite                 Integration pts.  =          7

                                                Wald chi2(4)      =     114.47
Log likelihood = -182.82538                     Prob > chi2       =     0.0000
-----------------------------------------------------------------------------------
injury_outcome_~d | Odds Ratio   Std. Err.      z    P>|z|     [95% Conf. Interval]
------------------+----------------------------------------------------------------
     ct_diagnosis |
Negative CT Re..  |   2.555529   2.869606     0.84   0.403     .2829213    23.08319
Extra-axial le..  |   18.59901   19.10989     2.84   0.004     2.482602    139.3389
   Axial lesions  |   208.5623   214.3332     5.20   0.000     27.82799    1563.111
   skullfracture  |   17.81489   19.23998     2.67   0.008     2.145312    147.9367
                  |
            _cons |   .0052962   .0055677    -4.99   0.000     .0006747    .0415718
------------------+----------------------------------------------------------------
hospital_cat      |
        var(_cons)|   .1922002   .2354818                      .0174129    2.121474
-----------------------------------------------------------------------------------
Note: Estimates are transformed only in the first equation.
Note: _cons estimates baseline odds (conditional on zero random effects).
LR test vs. logistic model: chibar2(01) = 5.90        Prob >= chibar2 = 0.0076

. melogit injury_outcome_died ib1.kts_cat || hospital_cat:,or

Fitting fixed-effects model:

Iteration 0:   log likelihood =  -242.4422  
Iteration 1:   log likelihood = -219.54739  
Iteration 2:   log likelihood = -218.51905  
Iteration 3:   log likelihood = -218.50877  
Iteration 4:   log likelihood = -218.50877  

Refining starting values:

Grid node 0:   log likelihood = -209.58736

Fitting full model:

Iteration 0:   log likelihood = -209.58736  (not concave)
Iteration 1:   log likelihood = -209.33106  
Iteration 2:   log likelihood = -209.20631  
Iteration 3:   log likelihood = -209.15094  
Iteration 4:   log likelihood = -209.15045  
Iteration 5:   log likelihood = -209.15044  

Mixed-effects logistic regression               Number of obs     =        887
Group variable:    hospital_cat                 Number of groups  =          2

                                                Obs per group:
                                                              min =        430
                                                              avg =      443.5
                                                              max =        457

Integration method: mvaghermite                 Integration pts.  =          7

                                                Wald chi2(2)      =      77.83
Log likelihood = -209.15044                     Prob > chi2       =     0.0000
-----------------------------------------------------------------------------------
injury_outcome_~d | Odds Ratio   Std. Err.      z    P>|z|     [95% Conf. Interval]
------------------+----------------------------------------------------------------
          kts_cat |
  Moderate (7-8)  |   7.644507   3.822201     4.07   0.000     2.869159    20.36781
Severe (6 or ..)  |   41.26618   20.03251     7.66   0.000     15.93609    106.8579
                  |
            _cons |   .0100801   .0064901    -7.14   0.000     .0028537    .0356053
------------------+----------------------------------------------------------------
hospital_cat      |
        var(_cons)|   .4105613   .4488201                      .0481788    3.498646
-----------------------------------------------------------------------------------
Note: Estimates are transformed only in the first equation.
Note: _cons estimates baseline odds (conditional on zero random effects).
LR test vs. logistic model: chibar2(01) = 18.72       Prob >= chibar2 = 0.0000

. melogit injury_outcome_died ib1.gcs_cat || hospital_cat:,or

Fitting fixed-effects model:

Iteration 0:   log likelihood = -227.38082  
Iteration 1:   log likelihood = -204.18529  
Iteration 2:   log likelihood = -204.07599  
Iteration 3:   log likelihood = -204.07593  
Iteration 4:   log likelihood = -204.07593  

Refining starting values:

Grid node 0:   log likelihood = -199.26979

Fitting full model:

Iteration 0:   log likelihood = -199.26979  (not concave)
Iteration 1:   log likelihood = -198.77437  
Iteration 2:   log likelihood = -198.70443  
Iteration 3:   log likelihood = -198.70422  
Iteration 4:   log likelihood = -198.70422  

Mixed-effects logistic regression               Number of obs     =        883
Group variable:    hospital_cat                 Number of groups  =          2

                                                Obs per group:
                                                              min =        427
                                                              avg =      441.5
                                                              max =        456

Integration method: mvaghermite                 Integration pts.  =          7

                                                Wald chi2(2)      =      95.19
Log likelihood = -198.70422                     Prob > chi2       =     0.0000
-----------------------------------------------------------------------------------
injury_outcome_~d | Odds Ratio   Std. Err.      z    P>|z|     [95% Conf. Interval]
------------------+----------------------------------------------------------------
          gcs_cat |
Moderate Head..)  |   7.178973    2.50736     5.64   0.000     3.620495    14.23498
Severe Head I..)  |   33.57994   12.11641     9.74   0.000     16.55568     68.1103
                  |
            _cons |   .0202523   .0095933    -8.23   0.000     .0080033    .0512483
------------------+----------------------------------------------------------------
hospital_cat      |
        var(_cons)|   .2832992    .324543                      .0300001    2.675274
-----------------------------------------------------------------------------------
Note: Estimates are transformed only in the first equation.
Note: _cons estimates baseline odds (conditional on zero random effects).
LR test vs. logistic model: chibar2(01) = 10.74       Prob >= chibar2 = 0.0005

. melogit injury_outcome_died prehospital_interval_cat || hospital_cat:,or

Fitting fixed-effects model:

Iteration 0:   log likelihood = -274.67902  
Iteration 1:   log likelihood = -269.33663  
Iteration 2:   log likelihood = -269.27927  
Iteration 3:   log likelihood = -269.27922  
Iteration 4:   log likelihood = -269.27922  

Refining starting values:

Grid node 0:   log likelihood = -267.20128

Fitting full model:

Iteration 0:   log likelihood = -267.20128  (not concave)
Iteration 1:   log likelihood = -266.27279  
Iteration 2:   log likelihood = -265.89051  
Iteration 3:   log likelihood = -265.87704  
Iteration 4:   log likelihood = -265.87693  
Iteration 5:   log likelihood = -265.87693  

Mixed-effects logistic regression               Number of obs     =        887
Group variable:    hospital_cat                 Number of groups  =          2

                                                Obs per group:
                                                              min =        430
                                                              avg =      443.5
                                                              max =        457

Integration method: mvaghermite                 Integration pts.  =          7

                                                Wald chi2(1)      =       2.88
Log likelihood = -265.87693                     Prob > chi2       =     0.0896
-----------------------------------------------------------------------------------
injury_outcome_~d | Odds Ratio   Std. Err.      z    P>|z|     [95% Conf. Interval]
------------------+----------------------------------------------------------------
prehospital_int~t |   1.604213   .4465981     1.70   0.090     .9295988    2.768399
            _cons |   .0694227   .0257095    -7.20   0.000      .033595    .1434594
------------------+----------------------------------------------------------------
hospital_cat      |
        var(_cons)|   .1712274   .2065143                      .0161047    1.820508
-----------------------------------------------------------------------------------
Note: Estimates are transformed only in the first equation.
Note: _cons estimates baseline odds (conditional on zero random effects).
LR test vs. logistic model: chibar2(01) = 6.80        Prob >= chibar2 = 0.0045

. 
. 
. 
. melogit injury_outcome_died age sex i.injury_mechanism i.mode_of_arrival ib1.preho
> spital_care i.ref_exit_interv_cat ib2.serious_injuries ib1.kts_cat ib1.gcs_cat ib4
> .ct_diagnosis ib0.neuro_rx || hospital_cat:,or
note: 0.ct_diagnosis != 0 predicts failure perfectly
      0.ct_diagnosis dropped and 276 obs not used


Fitting fixed-effects model:

Iteration 0:   log likelihood = -151.59976  
Iteration 1:   log likelihood = -127.42656  
Iteration 2:   log likelihood = -126.07103  
Iteration 3:   log likelihood = -125.99384  
Iteration 4:   log likelihood = -125.99356  
Iteration 5:   log likelihood = -125.99356  

Refining starting values:

Grid node 0:   log likelihood = -126.70376

Fitting full model:

Iteration 0:   log likelihood = -126.70376  (not concave)
Iteration 1:   log likelihood = -125.75819  (not concave)
Iteration 2:   log likelihood = -125.56438  
Iteration 3:   log likelihood = -125.37071  
Iteration 4:   log likelihood = -125.36017  
Iteration 5:   log likelihood = -125.36014  
Iteration 6:   log likelihood = -125.36014  

Mixed-effects logistic regression               Number of obs     =        585
Group variable:    hospital_cat                 Number of groups  =          2

                                                Obs per group:
                                                              min =        288
                                                              avg =      292.5
                                                              max =        297

Integration method: mvaghermite                 Integration pts.  =          7

                                                Wald chi2(20)     =      95.71
Log likelihood = -125.36014                     Prob > chi2       =     0.0000
-----------------------------------------------------------------------------------
injury_outcome_~d | Odds Ratio   Std. Err.      z    P>|z|     [95% Conf. Interval]
------------------+----------------------------------------------------------------
              age |   1.001918   .0106783     0.18   0.857     .9812059    1.023067
              sex |   .5226868   .2886472    -1.17   0.240     .1770828     1.54279
                  |
 injury_mechanism |
Motorcycle-ped..  |   .9814712   .4389436    -0.04   0.967     .4085023    2.358091
Motorcycle-car..  |   .5459412   .2502704    -1.32   0.187     .2222993    1.340768
Motorcycle-sta..  |   1.016678   .5957163     0.03   0.977     .3224237    3.205825
                  |
  mode_of_arrival |
By taxi/motorc..  |   .6187307   .2435615    -1.22   0.223     .2860412    1.338365
           Other  |   .5700026    .996992    -0.32   0.748     .0184944    17.56767
                  |
 prehospital_care |
              No  |   1.382905   .4826894     0.93   0.353     .6977322    2.740917
                  |
1.ref_exit_inte~t |   4.034938   1.803291     3.12   0.002     1.680423    9.688469
                  |
 serious_injuries |
            >one  |   1.414577   1.698689     0.29   0.773     .1344201    14.88636
             One  |    1.28664    1.51177     0.21   0.830     .1286222    12.87057
                  |
          kts_cat |
  Moderate (7-8)  |   2.637669   1.794496     1.43   0.154     .6952145    10.00741
Severe (6 or ..)  |   7.661851   6.008993     2.60   0.009     1.647245    35.63766
                  |
          gcs_cat |
Moderate Head..)  |   3.325216   1.843957     2.17   0.030     1.121493    9.859232
Severe Head I..)  |   6.424052   3.834899     3.12   0.002     1.993775    20.69864
                  |
     ct_diagnosis |
Negative CT Re..  |          1  (empty)
Extra-axial le..  |   10.29841   11.41702     2.10   0.035     1.172498     90.4542
   Axial lesions  |   80.27299   85.51123     4.12   0.000     9.949987    647.6143
   skullfracture  |   10.31866   11.95257     2.01   0.044     1.065708     99.9099
                  |
         neuro_rx |
      Craniotomy  |   .2666536   .1403316    -2.51   0.012     .0950575    .7480122
   Decompressive  |   .5213526    .372834    -0.91   0.362     .1283551    2.117629
                  |
            _cons |   .0014028    .002574    -3.58   0.000     .0000385     .051152
------------------+----------------------------------------------------------------
hospital_cat      |
        var(_cons)|   .1167641   .1925956                      .0046058    2.960174
-----------------------------------------------------------------------------------
Note: Estimates are transformed only in the first equation.
Note: _cons estimates baseline odds (conditional on zero random effects).
LR test vs. logistic model: chibar2(01) = 1.27        Prob >= chibar2 = 0.1302

. melogit injury_outcome_died i.mode_of_arrival ib1.prehospital_care i.ref_exit_inte
> rv_cat ib2.serious_injuries i.injury_mechanism ib1.kts_cat ib1.gcs_cat ib4.ct_diag
> nosis ib0.neuro_rx  || hospital_cat:,or
note: 0.ct_diagnosis != 0 predicts failure perfectly
      0.ct_diagnosis dropped and 276 obs not used


Fitting fixed-effects model:

Iteration 0:   log likelihood = -151.85517  
Iteration 1:   log likelihood = -128.14884  
Iteration 2:   log likelihood = -126.83125  
Iteration 3:   log likelihood = -126.75339  
Iteration 4:   log likelihood = -126.75313  
Iteration 5:   log likelihood = -126.75313  

Refining starting values:

Grid node 0:   log likelihood = -127.45471

Fitting full model:

Iteration 0:   log likelihood = -127.45471  (not concave)
Iteration 1:   log likelihood = -126.50138  (not concave)
Iteration 2:   log likelihood = -126.31471  
Iteration 3:   log likelihood = -126.12067  
Iteration 4:   log likelihood =  -126.1083  
Iteration 5:   log likelihood = -126.10828  
Iteration 6:   log likelihood = -126.10828  

Mixed-effects logistic regression               Number of obs     =        585
Group variable:    hospital_cat                 Number of groups  =          2

                                                Obs per group:
                                                              min =        288
                                                              avg =      292.5
                                                              max =        297

Integration method: mvaghermite                 Integration pts.  =          7

                                                Wald chi2(18)     =      95.23
Log likelihood = -126.10828                     Prob > chi2       =     0.0000
-----------------------------------------------------------------------------------
injury_outcome_~d | Odds Ratio   Std. Err.      z    P>|z|     [95% Conf. Interval]
------------------+----------------------------------------------------------------
  mode_of_arrival |
By taxi/motorc..  |   .6095153   .2394995    -1.26   0.208     .2821749    1.316591
           Other  |   .6490125   1.104511    -0.25   0.799      .023102    18.23291
                  |
 prehospital_care |
              No  |   1.413515   .4924303     0.99   0.321     .7141094    2.797924
                  |
1.ref_exit_inte~t |    4.03355   1.784707     3.15   0.002     1.694572    9.600962
                  |
 serious_injuries |
            >one  |   1.496542    1.75972     0.34   0.732     .1493473    14.99617
             One  |   1.345329    1.54854     0.26   0.797     .1409461    12.84114
                  |
 injury_mechanism |
Motorcycle-ped..  |   .8355824    .357258    -0.42   0.674     .3614542    1.931636
Motorcycle-car..  |   .5515185   .2512007    -1.31   0.191      .225872    1.346659
Motorcycle-sta..  |   .9807211   .5752302    -0.03   0.974     .3106586    3.096047
                  |
          kts_cat |
  Moderate (7-8)  |   2.559115   1.730244     1.39   0.165      .680117    9.629329
Severe (6 or ..)  |   7.280907   5.683166     2.54   0.011      1.57679    33.61996
                  |
          gcs_cat |
Moderate Head..)  |   3.322138     1.8384     2.17   0.030     1.123003    9.827757
Severe Head I..)  |   6.175531   3.687484     3.05   0.002     1.916071    19.90385
                  |
     ct_diagnosis |
Negative CT Re..  |          1  (empty)
Extra-axial le..  |    10.4345   11.55285     2.12   0.034     1.191354    91.39089
   Axial lesions  |   78.95877   83.95587     4.11   0.000     9.824906    634.5594
   skullfracture  |   10.49095    12.1242     2.03   0.042     1.089172    101.0492
                  |
         neuro_rx |
      Craniotomy  |    .266373   .1404392    -2.51   0.012     .0947793    .7486298
   Decompressive  |   .5724039   .4009056    -0.80   0.426     .1450541    2.258786
                  |
            _cons |   .0007406   .0012496    -4.27   0.000     .0000271    .0202201
------------------+----------------------------------------------------------------
hospital_cat      |
        var(_cons)|   .1155122   .1896624                       .004624    2.885611
-----------------------------------------------------------------------------------
Note: Estimates are transformed only in the first equation.
Note: _cons estimates baseline odds (conditional on zero random effects).
LR test vs. logistic model: chibar2(01) = 1.29        Prob >= chibar2 = 0.1281

. estat icc

Residual intraclass correlation

------------------------------------------------------------------------------
                       Level |        ICC   Std. Err.     [95% Conf. Interval]
-----------------------------+------------------------------------------------
                hospital_cat |   .0339205   .0538057      .0014036    .4672692
------------------------------------------------------------------------------

. estat ic

Akaike's information criterion and Bayesian information criterion

-----------------------------------------------------------------------------
       Model |        Obs  ll(null)  ll(model)      df         AIC        BIC
-------------+---------------------------------------------------------------
           . |        585         .  -126.1083      20    292.2166   379.6488
-----------------------------------------------------------------------------
               Note: N=Obs used in calculating BIC; see [R] BIC note.

. 
. melogit injury_outcome_died ib1.prehospital_care i.ref_exit_interv_cat ib2.serious
> _injuries i.injury_mechanism ib1.kts_cat ib1.gcs_cat ib4.ct_diagnosis ib0.neuro_rx
>  || hospital_cat:,or
note: 0.ct_diagnosis != 0 predicts failure perfectly
      0.ct_diagnosis dropped and 276 obs not used


Fitting fixed-effects model:

Iteration 0:   log likelihood = -152.79641  
Iteration 1:   log likelihood =  -129.1058  
Iteration 2:   log likelihood = -127.77218  
Iteration 3:   log likelihood = -127.70296  
Iteration 4:   log likelihood =  -127.7027  
Iteration 5:   log likelihood =  -127.7027  

Refining starting values:

Grid node 0:   log likelihood = -128.19813

Fitting full model:

Iteration 0:   log likelihood = -128.19813  (not concave)
Iteration 1:   log likelihood = -127.25028  
Iteration 2:   log likelihood = -127.13367  
Iteration 3:   log likelihood = -126.89956  
Iteration 4:   log likelihood = -126.89902  
Iteration 5:   log likelihood = -126.89902  

Mixed-effects logistic regression               Number of obs     =        585
Group variable:    hospital_cat                 Number of groups  =          2

                                                Obs per group:
                                                              min =        288
                                                              avg =      292.5
                                                              max =        297

Integration method: mvaghermite                 Integration pts.  =          7

                                                Wald chi2(16)     =      93.43
Log likelihood = -126.89902                     Prob > chi2       =     0.0000
-----------------------------------------------------------------------------------
injury_outcome_~d | Odds Ratio   Std. Err.      z    P>|z|     [95% Conf. Interval]
------------------+----------------------------------------------------------------
 prehospital_care |
              No  |   1.314995   .4488529     0.80   0.422     .6735655    2.567251
1.ref_exit_inte~t |   4.059041   1.770478     3.21   0.001     1.726415    9.543369
                  |
 serious_injuries |
            >one  |   1.659966   1.946728     0.43   0.666     .1666676    16.53284
             One  |    1.38801   1.602487     0.28   0.776     .1444317    13.33899
                  |
 injury_mechanism |
Motorcycle-ped..  |    .827549    .351655    -0.45   0.656     .3598221    1.903266
Motorcycle-car..  |   .5494724   .2502513    -1.31   0.189     .2250481     1.34158
Motorcycle-sta..  |    .938351    .549415    -0.11   0.913     .2978361    2.956333
                  |
          kts_cat |
  Moderate (7-8)  |   2.609604   1.759565     1.42   0.155     .6960481    9.783857
Severe (6 or ..)  |   7.534446   5.859771     2.60   0.009     1.640762    34.59848
                  |
          gcs_cat |
Moderate Head..)  |   3.594611   1.979979     2.32   0.020      1.22122    10.58059
Severe Head I..)  |   6.976401   4.115485     3.29   0.001     2.195304    22.17013
                  |
     ct_diagnosis |
Negative CT Re..  |          1  (empty)
Extra-axial le..  |   11.22721   12.36503     2.20   0.028     1.296597    97.21615
   Axial lesions  |   76.18516   80.80871     4.09   0.000     9.528202    609.1579
   skullfracture  |    11.5078   13.24296     2.12   0.034      1.20627    109.7841
                  |
         neuro_rx |
      Craniotomy  |   .2492221   .1293615    -2.68   0.007     .0901075    .6893061
   Decompressive  |   .5602562    .390446    -0.83   0.406     .1429483    2.195808
                  |
            _cons |    .000462   .0007645    -4.64   0.000      .000018    .0118386
------------------+----------------------------------------------------------------
hospital_cat      |
        var(_cons)|   .1296268   .2020011                      .0061128    2.748819
-----------------------------------------------------------------------------------
Note: Estimates are transformed only in the first equation.
Note: _cons estimates baseline odds (conditional on zero random effects).
LR test vs. logistic model: chibar2(01) = 1.61        Prob >= chibar2 = 0.1024

. estat icc

Residual intraclass correlation

------------------------------------------------------------------------------
                       Level |        ICC   Std. Err.     [95% Conf. Interval]
-----------------------------+------------------------------------------------
                hospital_cat |   .0379082    .056834      .0018546    .4552014
------------------------------------------------------------------------------

. estat ic

Akaike's information criterion and Bayesian information criterion

-----------------------------------------------------------------------------
       Model |        Obs  ll(null)  ll(model)      df         AIC        BIC
-------------+---------------------------------------------------------------
           . |        585         .   -126.899      18     289.798   368.4871
-----------------------------------------------------------------------------
               Note: N=Obs used in calculating BIC; see [R] BIC note.

. 
. //Final Model
. melogit injury_outcome_died ib1.prehospital_care i.ref_exit_interv_cat ib1.kts_cat
>  ib1.gcs_cat ib4.ct_diagnosis ib0.neuro_rx  || hospital_cat:,or
note: 0.ct_diagnosis != 0 predicts failure perfectly
      0.ct_diagnosis dropped and 276 obs not used


Fitting fixed-effects model:

Iteration 0:   log likelihood = -153.40383  
Iteration 1:   log likelihood = -130.08766  
Iteration 2:   log likelihood = -128.78305  
Iteration 3:   log likelihood =  -128.7126  
Iteration 4:   log likelihood = -128.71236  
Iteration 5:   log likelihood = -128.71236  

Refining starting values:

Grid node 0:   log likelihood = -129.27529

Fitting full model:

Iteration 0:   log likelihood = -129.27529  (not concave)
Iteration 1:   log likelihood = -128.31094  
Iteration 2:   log likelihood = -128.21003  (backed up)
Iteration 3:   log likelihood = -127.96814  
Iteration 4:   log likelihood = -127.96598  
Iteration 5:   log likelihood = -127.96597  

Mixed-effects logistic regression               Number of obs     =        585
Group variable:    hospital_cat                 Number of groups  =          2

                                                Obs per group:
                                                              min =        288
                                                              avg =      292.5
                                                              max =        297

Integration method: mvaghermite                 Integration pts.  =          7

                                                Wald chi2(11)     =      92.85
Log likelihood = -127.96597                     Prob > chi2       =     0.0000
-----------------------------------------------------------------------------------
injury_outcome_~d | Odds Ratio   Std. Err.      z    P>|z|     [95% Conf. Interval]
------------------+----------------------------------------------------------------
 prehospital_care |
              No  |   1.277118   .4307074     0.73   0.468     .6594221    2.473422
1.ref_exit_inte~t |     4.2153   1.827191     3.32   0.001     1.802442    9.858156
                  |
          kts_cat |
  Moderate (7-8)  |   2.670035    1.75429     1.49   0.135     .7366356    9.677898
Severe (6 or ..)  |   7.695654   5.426618     2.89   0.004     1.932047    30.65303
                  |
          gcs_cat |
Moderate Head..)  |   3.432384   1.849782     2.29   0.022      1.19362    9.870196
Severe Head I..)  |   6.919319   4.026174     3.32   0.001     2.211928     21.6449
                  |
     ct_diagnosis |
Negative CT Re..  |          1  (empty)
Extra-axial le..  |   11.93345   13.10848     2.26   0.024      1.38596    102.7499
   Axial lesions  |   78.64675   83.27567     4.12   0.000     9.871429    626.5872
   skullfracture  |   11.36642   13.05572     2.12   0.034     1.196506    107.9773
                  |
         neuro_rx |
      Craniotomy  |    .259538   .1325071    -2.64   0.008     .0954158    .7059626
   Decompressive  |   .5847291   .3938197    -0.80   0.426     .1561937       2.189
                  |
            _cons |   .0005337   .0006532    -6.16   0.000     .0000485     .005877
------------------+----------------------------------------------------------------
hospital_cat      |
        var(_cons)|   .1218149    .193246                       .005437    2.729221
-----------------------------------------------------------------------------------
Note: Estimates are transformed only in the first equation.
Note: _cons estimates baseline odds (conditional on zero random effects).
LR test vs. logistic model: chibar2(01) = 1.49        Prob >= chibar2 = 0.1109

. estat icc

Residual intraclass correlation

------------------------------------------------------------------------------
                       Level |        ICC   Std. Err.     [95% Conf. Interval]
-----------------------------+------------------------------------------------
                hospital_cat |   .0357052     .05462      .0016499    .4534275
------------------------------------------------------------------------------

. estat ic

Akaike's information criterion and Bayesian information criterion

-----------------------------------------------------------------------------
       Model |        Obs  ll(null)  ll(model)      df         AIC        BIC
-------------+---------------------------------------------------------------
           . |        585         .   -127.966      13    281.9319   338.7629
-----------------------------------------------------------------------------
               Note: N=Obs used in calculating BIC; see [R] BIC note.

. 
. /*******************************************************************************/
. /*Intraclass correlation coefficients*/
. //Prehospital interval
. mixed prehospital_interval || hospital_cat:,reml

Performing EM optimization: 

Performing gradient-based optimization: 

Iteration 0:   log restricted-likelihood = -1709.6395  
Iteration 1:   log restricted-likelihood = -1709.6395  

Computing standard errors:

Mixed-effects REML regression                   Number of obs     =      1,003
Group variable: hospital_cat                    Number of groups  =          2

                                                Obs per group:
                                                              min =        501
                                                              avg =      501.5
                                                              max =        502

                                                Wald chi2(0)      =          .
Log restricted-likelihood = -1709.6395          Prob > chi2       =          .

-----------------------------------------------------------------------------------
prehospital_int~l |      Coef.   Std. Err.      z    P>|z|     [95% Conf. Interval]
------------------+----------------------------------------------------------------
            _cons |   2.011327   .5636389     3.57   0.000     .9066145    3.116039
-----------------------------------------------------------------------------------

------------------------------------------------------------------------------
  Random-effects Parameters  |   Estimate   Std. Err.     [95% Conf. Interval]
-----------------------------+------------------------------------------------
hospital_cat: Identity       |
                  var(_cons) |   .6318782   .8985584      .0389213    10.25839
-----------------------------+------------------------------------------------
               var(Residual) |   1.755035   .0784483      1.607822    1.915727
------------------------------------------------------------------------------
LR test vs. linear model: chibar2(01) = 160.80        Prob >= chibar2 = 0.0000

. estat icc

Intraclass correlation

------------------------------------------------------------------------------
                       Level |        ICC   Std. Err.     [95% Conf. Interval]
-----------------------------+------------------------------------------------
                hospital_cat |    .264726   .2769336      .0216663    .8540841
------------------------------------------------------------------------------

. estat ic

Akaike's information criterion and Bayesian information criterion

-----------------------------------------------------------------------------
       Model |        Obs  ll(null)  ll(model)      df         AIC        BIC
-------------+---------------------------------------------------------------
           . |      1,003         .   -1709.64       3    3425.279   3440.011
-----------------------------------------------------------------------------
               Note: N=Obs used in calculating BIC; see [R] BIC note.

. 
. //Referral exit interval
. mixed ref_exit_interv || hospital_cat:,reml

Performing EM optimization: 

Performing gradient-based optimization: 

Iteration 0:   log restricted-likelihood = -1050.0961  
Iteration 1:   log restricted-likelihood = -1050.0961  

Computing standard errors:

Mixed-effects REML regression                   Number of obs     =        691
Group variable: hospital_cat                    Number of groups  =          2

                                                Obs per group:
                                                              min =        343
                                                              avg =      345.5
                                                              max =        348

                                                Wald chi2(0)      =          .
Log restricted-likelihood = -1050.0961          Prob > chi2       =          .

---------------------------------------------------------------------------------
ref_exit_interv |      Coef.   Std. Err.      z    P>|z|     [95% Conf. Interval]
----------------+----------------------------------------------------------------
          _cons |   2.743441   .6950346     3.95   0.000     1.381198    4.105683
---------------------------------------------------------------------------------

------------------------------------------------------------------------------
  Random-effects Parameters  |   Estimate   Std. Err.     [95% Conf. Interval]
-----------------------------+------------------------------------------------
hospital_cat: Identity       |
                  var(_cons) |   .9626522   1.366352      .0596083    15.54649
-----------------------------+------------------------------------------------
               var(Residual) |   1.207142   .0650375      1.086171    1.341587
------------------------------------------------------------------------------
LR test vs. linear model: chibar2(01) = 226.19        Prob >= chibar2 = 0.0000

. estat icc

Intraclass correlation

------------------------------------------------------------------------------
                       Level |        ICC   Std. Err.     [95% Conf. Interval]
-----------------------------+------------------------------------------------
                hospital_cat |   .4436605   .3505893      .0469656    .9280822
------------------------------------------------------------------------------

. estat ic

Akaike's information criterion and Bayesian information criterion

-----------------------------------------------------------------------------
       Model |        Obs  ll(null)  ll(model)      df         AIC        BIC
-------------+---------------------------------------------------------------
           . |        691         .  -1050.096       3    2106.192   2119.807
-----------------------------------------------------------------------------
               Note: N=Obs used in calculating BIC; see [R] BIC note.

. 
. //GOS numerical
. mixed gos_numerical || hospital_cat:,reml

Performing EM optimization: 

Performing gradient-based optimization: 

Iteration 0:   log restricted-likelihood = -1410.3327  
Iteration 1:   log restricted-likelihood = -1410.3327  

Computing standard errors:

Mixed-effects REML regression                   Number of obs     =        887
Group variable: hospital_cat                    Number of groups  =          2

                                                Obs per group:
                                                              min =        430
                                                              avg =      443.5
                                                              max =        457

                                                Wald chi2(0)      =          .
Log restricted-likelihood = -1410.3327          Prob > chi2       =          .

-------------------------------------------------------------------------------
gos_numerical |      Coef.   Std. Err.      z    P>|z|     [95% Conf. Interval]
--------------+----------------------------------------------------------------
        _cons |   4.279223   .1696394    25.23   0.000     3.946736     4.61171
-------------------------------------------------------------------------------

------------------------------------------------------------------------------
  Random-effects Parameters  |   Estimate   Std. Err.     [95% Conf. Interval]
-----------------------------+------------------------------------------------
hospital_cat: Identity       |
                  var(_cons) |   .0544009   .0813962      .0028974    1.021407
-----------------------------+------------------------------------------------
               var(Residual) |   1.397632    .066441      1.273293    1.534113
------------------------------------------------------------------------------
LR test vs. linear model: chibar2(01) = 14.18         Prob >= chibar2 = 0.0001

. estat icc

Intraclass correlation

------------------------------------------------------------------------------
                       Level |        ICC   Std. Err.     [95% Conf. Interval]
-----------------------------+------------------------------------------------
                hospital_cat |   .0374653   .0539869      .0020654    .4226397
------------------------------------------------------------------------------

. estat ic

Akaike's information criterion and Bayesian information criterion

-----------------------------------------------------------------------------
       Model |        Obs  ll(null)  ll(model)      df         AIC        BIC
-------------+---------------------------------------------------------------
           . |        887         .  -1410.333       3    2826.665   2841.029
-----------------------------------------------------------------------------
               Note: N=Obs used in calculating BIC; see [R] BIC note.

. 
. //Total TEFS
. mixed total_tefs || hospital_cat:,reml

Performing EM optimization: 

Performing gradient-based optimization: 

Iteration 0:   log restricted-likelihood = -6598.4145  
Iteration 1:   log restricted-likelihood = -6598.4145  

Computing standard errors:

Mixed-effects REML regression                   Number of obs     =      1,000
Group variable: hospital_cat                    Number of groups  =          2

                                                Obs per group:
                                                              min =        499
                                                              avg =      500.0
                                                              max =        501

                                                Wald chi2(0)      =          .
Log restricted-likelihood = -6598.4145          Prob > chi2       =          .

------------------------------------------------------------------------------
  total_tefs |      Coef.   Std. Err.      z    P>|z|     [95% Conf. Interval]
-------------+----------------------------------------------------------------
       _cons |   80.20254   13.56469     5.91   0.000     53.61624    106.7888
------------------------------------------------------------------------------

------------------------------------------------------------------------------
  Random-effects Parameters  |   Estimate   Std. Err.     [95% Conf. Interval]
-----------------------------+------------------------------------------------
hospital_cat: Identity       |
                  var(_cons) |   304.6384   520.4546      10.70441    8669.747
-----------------------------+------------------------------------------------
               var(Residual) |   31681.44   1418.256      29020.17    34586.76
------------------------------------------------------------------------------
LR test vs. linear model: chibar2(01) = 3.04          Prob >= chibar2 = 0.0407

. estat icc

Intraclass correlation

------------------------------------------------------------------------------
                       Level |        ICC   Std. Err.     [95% Conf. Interval]
-----------------------------+------------------------------------------------
                hospital_cat |   .0095241   .0161242      .0003372     .215132
------------------------------------------------------------------------------

. estat ic

Akaike's information criterion and Bayesian information criterion

-----------------------------------------------------------------------------
       Model |        Obs  ll(null)  ll(model)      df         AIC        BIC
-------------+---------------------------------------------------------------
           . |      1,000         .  -6598.414       3    13202.83   13217.55
-----------------------------------------------------------------------------
               Note: N=Obs used in calculating BIC; see [R] BIC note.

. 
. //Total TOMS
. mixed total_toms || hospital_cat:,reml

Performing EM optimization: 

Performing gradient-based optimization: 

Iteration 0:   log restricted-likelihood = -5314.2526  
Iteration 1:   log restricted-likelihood =  -5314.245  
Iteration 2:   log restricted-likelihood =  -5314.245  

Computing standard errors:

Mixed-effects REML regression                   Number of obs     =        805
Group variable: hospital_cat                    Number of groups  =          2

                                                Obs per group:
                                                              min =        372
                                                              avg =      402.5
                                                              max =        433

                                                Wald chi2(0)      =          .
Log restricted-likelihood =  -5314.245          Prob > chi2       =          .

------------------------------------------------------------------------------
  total_toms |      Coef.   Std. Err.      z    P>|z|     [95% Conf. Interval]
-------------+----------------------------------------------------------------
       _cons |   137.7173   7.103411    19.39   0.000     123.7949    151.6397
------------------------------------------------------------------------------

------------------------------------------------------------------------------
  Random-effects Parameters  |   Estimate   Std. Err.     [95% Conf. Interval]
-----------------------------+------------------------------------------------
hospital_cat: Identity       |
                  var(_cons) |   21.35437   143.3804      .0000411    1.11e+07
-----------------------------+------------------------------------------------
               var(Residual) |   31984.97   1596.261       29004.5    35271.71
------------------------------------------------------------------------------
LR test vs. linear model: chibar2(01) = 0.03          Prob >= chibar2 = 0.4306

. estat icc

Intraclass correlation

------------------------------------------------------------------------------
                       Level |        ICC   Std. Err.     [95% Conf. Interval]
-----------------------------+------------------------------------------------
                hospital_cat |   .0006672   .0044779      1.28e-09    .9971322
------------------------------------------------------------------------------

. estat ic

Akaike's information criterion and Bayesian information criterion

-----------------------------------------------------------------------------
       Model |        Obs  ll(null)  ll(model)      df         AIC        BIC
-------------+---------------------------------------------------------------
           . |        805         .  -5314.245       3    10634.49   10648.56
-----------------------------------------------------------------------------
               Note: N=Obs used in calculating BIC; see [R] BIC note.

. 
. 
. 
. ///*******************************************************************************
> **********************************************************************************
> *********************************************//
> //Factors associated with unfavourable Glasgow outcome scale of neurological injur
> ies//
. //Determine the overall median(IQR) Glasgow outcome scale (gos_numeric)
. 
. //Glasgow outcome scale (gos_numeric)
. histogram gos_numeric, normal
(bin=29, start=1, width=.13793103)

. histogram gos_numeric, by(hospital_cat, total) normal

. by hospital_cat, sort: swilk gos_numeric

------------------------------------------------------------------------------------
-> hospital_cat = Intervention group

                   Shapiro-Wilk W test for normal data

    Variable |        Obs       W           V         z       Prob>z
-------------+------------------------------------------------------
gos_numeri~l |        457    0.84640     47.653     9.251    0.00000

------------------------------------------------------------------------------------
-> hospital_cat = Control group

                   Shapiro-Wilk W test for normal data

    Variable |        Obs       W           V         z       Prob>z
-------------+------------------------------------------------------
gos_numeri~l |        430    0.89406     31.118     8.207    0.00000

. summ gos_numeric, detail

                Glasgow coma numerical score
-------------------------------------------------------------
      Percentiles      Smallest
 1%            1              1
 5%            1              1
10%            3              1       Obs                 887
25%            4              1       Sum of Wgt.         887

50%            5                      Mean           4.284104
                        Largest       Std. Dev.      1.193665
75%            5              5
90%            5              5       Variance       1.424837
95%            5              5       Skewness      -1.871332
99%            5              5       Kurtosis       5.460922

. by hospital_cat: summ gos_numeric, detail

------------------------------------------------------------------------------------
-> hospital_cat = Intervention group

                Glasgow coma numerical score
-------------------------------------------------------------
      Percentiles      Smallest
 1%            1              1
 5%            1              1
10%            4              1       Obs                 457
25%            4              1       Sum of Wgt.         457

50%            5                      Mean           4.448578
                        Largest       Std. Dev.      .9812291
75%            5              5
90%            5              5       Variance       .9628105
95%            5              5       Skewness      -2.317027
99%            5              5       Kurtosis       8.211465

------------------------------------------------------------------------------------
-> hospital_cat = Control group

                Glasgow coma numerical score
-------------------------------------------------------------
      Percentiles      Smallest
 1%            1              1
 5%            1              1
10%            1              1       Obs                 430
25%            4              1       Sum of Wgt.         430

50%            5                      Mean           4.109302
                        Largest       Std. Dev.      1.363752
75%            5              5
90%            5              5       Variance        1.85982
95%            5              5       Skewness      -1.489837
99%            5              5       Kurtosis       3.818937


. ranksum gos_numeric, by( hospital_cat )

Two-sample Wilcoxon rank-sum (Mann-Whitney) test

hospital_cat |      obs    rank sum    expected
-------------+---------------------------------
Intervention |      457    212844.5      202908
Control grou |      430    180983.5      190920
-------------+---------------------------------
    combined |      887      393828      393828

unadjusted variance    14541740
adjustment for ties  -3595535.2
                     ----------
adjusted variance      10946205

Ho: gos_nu~l(hospit~t==Intervention group) = gos_nu~l(hospit~t==Control group)
             z =   3.003
    Prob > |z| =   0.0027

. 
. //Determine the factors assocaited with unfavourable Glasgow outcome scale (GOS) u
> sing the gos_category with 1=favourable outcome as reference 
. replace gos_category=2 if gos_category==0 
(129 real changes made)

. replace gos_category=3 if gos_category==1 
(758 real changes made)

. replace gos_category=0 if gos_category==3
(758 real changes made)

. replace gos_category=1 if gos_category==2
(129 real changes made)

. 
. label define gos_category_label 0 "Favorable outcome(GOS=4 or 5)" 1"Unfavorable ou
> tcome(GOS=3,2 or 1)"

. label value gos_category gos_category1_label

. tabulate gos_category

    Glasgow |
       Coma |
    Outcome |
      Scale |
   Category |      Freq.     Percent        Cum.
------------+-----------------------------------
          0 |        758       85.46       85.46
          1 |        129       14.54      100.00
------------+-----------------------------------
      Total |        887      100.00

. tabulate gos_category, nolabel

    Glasgow |
       Coma |
    Outcome |
      Scale |
   Category |      Freq.     Percent        Cum.
------------+-----------------------------------
          0 |        758       85.46       85.46
          1 |        129       14.54      100.00
------------+-----------------------------------
      Total |        887      100.00

. tab gos_category hospital_cat, chi2 exact expected col

+--------------------+
| Key                |
|--------------------|
|     frequency      |
| expected frequency |
| column percentage  |
+--------------------+

   Glasgow |
      Coma |
   Outcome |
     Scale |   Hospital Category
  Category | Intervent  Control g |     Total
-----------+----------------------+----------
         0 |       415        343 |       758 
           |     390.5      367.5 |     758.0 
           |     90.81      79.77 |     85.46 
-----------+----------------------+----------
         1 |        42         87 |       129 
           |      66.5       62.5 |     129.0 
           |      9.19      20.23 |     14.54 
-----------+----------------------+----------
     Total |       457        430 |       887 
           |     457.0      430.0 |     887.0 
           |    100.00     100.00 |    100.00 

          Pearson chi2(1) =  21.7350   Pr = 0.000
           Fisher's exact =                 0.000
   1-sided Fisher's exact =                 0.000

. 
. 
. 
. 
. 
. /*********************************************************************************
> ********************************/
. //Bivariate analysis with all-cause mortality
. melogit gos_category age || hospital_cat:,or

Fitting fixed-effects model:

Iteration 0:   log likelihood = -363.64263  
Iteration 1:   log likelihood =  -362.7971  
Iteration 2:   log likelihood = -362.79528  
Iteration 3:   log likelihood = -362.79528  

Refining starting values:

Grid node 0:   log likelihood = -355.03797

Fitting full model:

Iteration 0:   log likelihood = -355.03797  (not concave)
Iteration 1:   log likelihood = -354.49159  
Iteration 2:   log likelihood = -354.33366  
Iteration 3:   log likelihood = -354.26792  
Iteration 4:   log likelihood = -354.26707  
Iteration 5:   log likelihood = -354.26707  

Mixed-effects logistic regression               Number of obs     =        887
Group variable:    hospital_cat                 Number of groups  =          2

                                                Obs per group:
                                                              min =        430
                                                              avg =      443.5
                                                              max =        457

Integration method: mvaghermite                 Integration pts.  =          7

                                                Wald chi2(1)      =      12.15
Log likelihood = -354.26707                     Prob > chi2       =     0.0005
------------------------------------------------------------------------------
gos_category | Odds Ratio   Std. Err.      z    P>|z|     [95% Conf. Interval]
-------------+----------------------------------------------------------------
         age |   1.023258   .0067488     3.49   0.000     1.010116    1.036571
       _cons |   .0775346   .0316734    -6.26   0.000     .0348156      .17267
-------------+----------------------------------------------------------------
hospital_cat |
   var(_cons)|    .215965   .2369237                      .0251522    1.854348
------------------------------------------------------------------------------
Note: Estimates are transformed only in the first equation.
Note: _cons estimates baseline odds (conditional on zero random effects).
LR test vs. logistic model: chibar2(01) = 17.06       Prob >= chibar2 = 0.0000

. melogit gos_category sex || hospital_cat:,or

Fitting fixed-effects model:

Iteration 0:   log likelihood = -367.64081  
Iteration 1:   log likelihood = -367.46431  
Iteration 2:   log likelihood = -367.46423  
Iteration 3:   log likelihood = -367.46423  

Refining starting values:

Grid node 0:   log likelihood = -360.37979

Fitting full model:

Iteration 0:   log likelihood = -360.37979  (not concave)
Iteration 1:   log likelihood = -359.81576  (not concave)
Iteration 2:   log likelihood = -359.62808  
Iteration 3:   log likelihood = -359.58392  
Iteration 4:   log likelihood = -359.58362  
Iteration 5:   log likelihood = -359.58362  

Mixed-effects logistic regression               Number of obs     =        887
Group variable:    hospital_cat                 Number of groups  =          2

                                                Obs per group:
                                                              min =        430
                                                              avg =      443.5
                                                              max =        457

Integration method: mvaghermite                 Integration pts.  =          7

                                                Wald chi2(1)      =       1.29
Log likelihood = -359.58362                     Prob > chi2       =     0.2554
------------------------------------------------------------------------------
gos_category | Odds Ratio   Std. Err.      z    P>|z|     [95% Conf. Interval]
-------------+----------------------------------------------------------------
         sex |   1.314114    .315614     1.14   0.255      .820725    2.104109
       _cons |   .1161906   .0512135    -4.88   0.000     .0489763     .275649
-------------+----------------------------------------------------------------
hospital_cat |
   var(_cons)|    .199109   .2196998                      .0229014    1.731088
------------------------------------------------------------------------------
Note: Estimates are transformed only in the first equation.
Note: _cons estimates baseline odds (conditional on zero random effects).
LR test vs. logistic model: chibar2(01) = 15.76       Prob >= chibar2 = 0.0000

. melogit gos_category i.marital || hospital_cat:,or

Fitting fixed-effects model:

Iteration 0:   log likelihood = -362.49177  
Iteration 1:   log likelihood = -361.69622  
Iteration 2:   log likelihood = -361.69389  
Iteration 3:   log likelihood = -361.69389  

Refining starting values:

Grid node 0:   log likelihood = -353.88513

Fitting full model:

Iteration 0:   log likelihood = -353.88513  (not concave)
Iteration 1:   log likelihood = -353.34233  
Iteration 2:   log likelihood = -353.18681  
Iteration 3:   log likelihood =  -353.1077  
Iteration 4:   log likelihood = -353.10599  
Iteration 5:   log likelihood = -353.10599  

Mixed-effects logistic regression               Number of obs     =        887
Group variable:    hospital_cat                 Number of groups  =          2

                                                Obs per group:
                                                              min =        430
                                                              avg =      443.5
                                                              max =        457

Integration method: mvaghermite                 Integration pts.  =          7

                                                Wald chi2(3)      =      15.02
Log likelihood = -353.10599                     Prob > chi2       =     0.0018
------------------------------------------------------------------------------
gos_category | Odds Ratio   Std. Err.      z    P>|z|     [95% Conf. Interval]
-------------+----------------------------------------------------------------
     marital |
    Married  |   1.610404   .3492763     2.20   0.028     1.052737    2.463484
   Divorced  |   4.831677    2.03149     3.75   0.000     2.119377    11.01508
      other  |   1.973947   1.594124     0.84   0.400     .4054342    9.610597
             |
       _cons |   .1100444   .0415225    -5.85   0.000     .0525277    .2305407
-------------+----------------------------------------------------------------
hospital_cat |
   var(_cons)|   .2185329   .2396435                      .0254735     1.87476
------------------------------------------------------------------------------
Note: Estimates are transformed only in the first equation.
Note: _cons estimates baseline odds (conditional on zero random effects).
LR test vs. logistic model: chibar2(01) = 17.18       Prob >= chibar2 = 0.0000

. melogit gos_category i.injury_mechanism || hospital_cat:,or

Fitting fixed-effects model:

Iteration 0:   log likelihood = -366.25063  
Iteration 1:   log likelihood = -365.72735  
Iteration 2:   log likelihood = -365.72573  
Iteration 3:   log likelihood = -365.72573  

Refining starting values:

Grid node 0:   log likelihood = -358.75251

Fitting full model:

Iteration 0:   log likelihood = -358.75251  (not concave)
Iteration 1:   log likelihood = -358.19234  (not concave)
Iteration 2:   log likelihood = -357.99828  
Iteration 3:   log likelihood = -357.91068  
Iteration 4:   log likelihood = -357.90914  
Iteration 5:   log likelihood = -357.90914  

Mixed-effects logistic regression               Number of obs     =        887
Group variable:    hospital_cat                 Number of groups  =          2

                                                Obs per group:
                                                              min =        430
                                                              avg =      443.5
                                                              max =        457

Integration method: mvaghermite                 Integration pts.  =          7

                                                Wald chi2(3)      =       4.52
Log likelihood = -357.90914                     Prob > chi2       =     0.2101
-----------------------------------------------------------------------------------
     gos_category | Odds Ratio   Std. Err.      z    P>|z|     [95% Conf. Interval]
------------------+----------------------------------------------------------------
 injury_mechanism |
Motorcycle-ped..  |   .9845526   .2411009    -0.06   0.949     .6092471    1.591052
Motorcycle-car..  |   1.418444   .3501639     1.42   0.157     .8743402    2.301144
Motorcycle-sta..  |   .6717928   .2374829    -1.13   0.260     .3359931    1.343199
                  |
            _cons |    .155901   .0547254    -5.29   0.000     .0783528    .3102011
------------------+----------------------------------------------------------------
hospital_cat      |
        var(_cons)|   .1994314   .2201893                      .0229084    1.736173
-----------------------------------------------------------------------------------
Note: Estimates are transformed only in the first equation.
Note: _cons estimates baseline odds (conditional on zero random effects).
LR test vs. logistic model: chibar2(01) = 15.63       Prob >= chibar2 = 0.0000

. melogit gos_category nohelmet|| hospital_cat:,or

Fitting fixed-effects model:

Iteration 0:   log likelihood =  -367.4882  
Iteration 1:   log likelihood = -367.28201  
Iteration 2:   log likelihood = -367.28189  
Iteration 3:   log likelihood = -367.28189  

Refining starting values:

Grid node 0:   log likelihood = -360.82154

Fitting full model:

Iteration 0:   log likelihood = -360.82154  (not concave)
Iteration 1:   log likelihood = -360.25286  (not concave)
Iteration 2:   log likelihood = -360.04281  
Iteration 3:   log likelihood =  -359.9804  
Iteration 4:   log likelihood = -359.95697  
Iteration 5:   log likelihood = -359.95689  
Iteration 6:   log likelihood = -359.95689  

Mixed-effects logistic regression               Number of obs     =        887
Group variable:    hospital_cat                 Number of groups  =          2

                                                Obs per group:
                                                              min =        430
                                                              avg =      443.5
                                                              max =        457

Integration method: mvaghermite                 Integration pts.  =          7

                                                Wald chi2(1)      =       0.51
Log likelihood = -359.95689                     Prob > chi2       =     0.4748
------------------------------------------------------------------------------
gos_category | Odds Ratio   Std. Err.      z    P>|z|     [95% Conf. Interval]
-------------+----------------------------------------------------------------
    nohelmet |   1.163566   .2466481     0.71   0.475     .7679921    1.762891
       _cons |   .1545417   .0507049    -5.69   0.000     .0812396     .293984
-------------+----------------------------------------------------------------
hospital_cat |
   var(_cons)|   .1878544   .2084522                      .0213446    1.653313
------------------------------------------------------------------------------
Note: Estimates are transformed only in the first equation.
Note: _cons estimates baseline odds (conditional on zero random effects).
LR test vs. logistic model: chibar2(01) = 14.65       Prob >= chibar2 = 0.0001

. melogit gos_category mode_of_arrival || hospital_cat:,or

Fitting fixed-effects model:

Iteration 0:   log likelihood = -365.08387  
Iteration 1:   log likelihood = -364.46247  
Iteration 2:   log likelihood = -364.46142  
Iteration 3:   log likelihood = -364.46142  

Refining starting values:

Grid node 0:   log likelihood = -357.45567

Fitting full model:

Iteration 0:   log likelihood = -357.45567  (not concave)
Iteration 1:   log likelihood =  -356.8974  (not concave)
Iteration 2:   log likelihood = -356.70584  
Iteration 3:   log likelihood = -356.69457  
Iteration 4:   log likelihood = -356.69323  
Iteration 5:   log likelihood = -356.69323  

Mixed-effects logistic regression               Number of obs     =        887
Group variable:    hospital_cat                 Number of groups  =          2

                                                Obs per group:
                                                              min =        430
                                                              avg =      443.5
                                                              max =        457

Integration method: mvaghermite                 Integration pts.  =          7

                                                Wald chi2(1)      =       7.18
Log likelihood = -356.69323                     Prob > chi2       =     0.0074
---------------------------------------------------------------------------------
   gos_category | Odds Ratio   Std. Err.      z    P>|z|     [95% Conf. Interval]
----------------+----------------------------------------------------------------
mode_of_arrival |   .5836616   .1172762    -2.68   0.007     .3936658    .8653555
          _cons |   .4199525   .2018689    -1.80   0.071     .1636938    1.077378
----------------+----------------------------------------------------------------
hospital_cat    |
      var(_cons)|   .1973301   .2179649                      .0226455    1.719512
---------------------------------------------------------------------------------
Note: Estimates are transformed only in the first equation.
Note: _cons estimates baseline odds (conditional on zero random effects).
LR test vs. logistic model: chibar2(01) = 15.54       Prob >= chibar2 = 0.0000

. melogit gos_category prehospital_care || hospital_cat:,or

Fitting fixed-effects model:

Iteration 0:   log likelihood = -367.96009  
Iteration 1:   log likelihood = -367.83984  
Iteration 2:   log likelihood = -367.83981  

Refining starting values:

Grid node 0:   log likelihood = -361.00116

Fitting full model:

Iteration 0:   log likelihood = -361.00116  (not concave)
Iteration 1:   log likelihood = -360.43439  (not concave)
Iteration 2:   log likelihood = -360.23673  
Iteration 3:   log likelihood = -360.20755  
Iteration 4:   log likelihood = -360.20479  
Iteration 5:   log likelihood = -360.20479  

Mixed-effects logistic regression               Number of obs     =        887
Group variable:    hospital_cat                 Number of groups  =          2

                                                Obs per group:
                                                              min =        430
                                                              avg =      443.5
                                                              max =        457

Integration method: mvaghermite                 Integration pts.  =          7

                                                Wald chi2(1)      =       0.01
Log likelihood = -360.20479                     Prob > chi2       =     0.9290
----------------------------------------------------------------------------------
    gos_category | Odds Ratio   Std. Err.      z    P>|z|     [95% Conf. Interval]
-----------------+----------------------------------------------------------------
prehospital_care |   .9829149    .190035    -0.09   0.929     .6728932    1.435773
           _cons |   .1623771   .0549657    -5.37   0.000     .0836349    .3152551
-----------------+----------------------------------------------------------------
hospital_cat     |
       var(_cons)|    .193326   .2138344                      .0221203    1.689619
----------------------------------------------------------------------------------
Note: Estimates are transformed only in the first equation.
Note: _cons estimates baseline odds (conditional on zero random effects).
LR test vs. logistic model: chibar2(01) = 15.27       Prob >= chibar2 = 0.0000

. melogit gos_category prehospital_interval_cat || hospital_cat:,or

Fitting fixed-effects model:

Iteration 0:   log likelihood = -363.11823  
Iteration 1:   log likelihood = -361.79506  
Iteration 2:   log likelihood = -361.79386  
Iteration 3:   log likelihood = -361.79386  

Refining starting values:

Grid node 0:   log likelihood = -359.31104

Fitting full model:

Iteration 0:   log likelihood = -359.31104  (not concave)
Iteration 1:   log likelihood = -358.73814  (not concave)
Iteration 2:   log likelihood = -358.20292  
Iteration 3:   log likelihood = -357.92197  
Iteration 4:   log likelihood = -357.67026  
Iteration 5:   log likelihood = -357.66999  
Iteration 6:   log likelihood = -357.66999  

Mixed-effects logistic regression               Number of obs     =        887
Group variable:    hospital_cat                 Number of groups  =          2

                                                Obs per group:
                                                              min =        430
                                                              avg =      443.5
                                                              max =        457

Integration method: mvaghermite                 Integration pts.  =          7

                                                Wald chi2(1)      =       4.88
Log likelihood = -357.66999                     Prob > chi2       =     0.0272
-----------------------------------------------------------------------------------
     gos_category | Odds Ratio   Std. Err.      z    P>|z|     [95% Conf. Interval]
------------------+----------------------------------------------------------------
prehospital_int~t |   1.645132   .3708844     2.21   0.027     1.057555    2.559167
            _cons |   .1171987   .0367885    -6.83   0.000     .0633479    .2168271
------------------+----------------------------------------------------------------
hospital_cat      |
        var(_cons)|   .1302772   .1527184                      .0130931    1.296271
-----------------------------------------------------------------------------------
Note: Estimates are transformed only in the first equation.
Note: _cons estimates baseline odds (conditional on zero random effects).
LR test vs. logistic model: chibar2(01) = 8.25        Prob >= chibar2 = 0.0020

. melogit gos_category ref_exit_interv_cat || hospital_cat:,or

Fitting fixed-effects model:

Iteration 0:   log likelihood = -366.31367  
Iteration 1:   log likelihood = -365.78157  
Iteration 2:   log likelihood = -365.78066  
Iteration 3:   log likelihood = -365.78066  

Refining starting values:

Grid node 0:   log likelihood = -361.68313

Fitting full model:

Iteration 0:   log likelihood = -361.68313  (not concave)
Iteration 1:   log likelihood = -361.11534  (not concave)
Iteration 2:   log likelihood = -360.64706  
Iteration 3:   log likelihood = -359.99535  
Iteration 4:   log likelihood = -359.99317  
Iteration 5:   log likelihood = -359.99317  

Mixed-effects logistic regression               Number of obs     =        887
Group variable:    hospital_cat                 Number of groups  =          2

                                                Obs per group:
                                                              min =        430
                                                              avg =      443.5
                                                              max =        457

Integration method: mvaghermite                 Integration pts.  =          7

                                                Wald chi2(1)      =       0.42
Log likelihood = -359.99317                     Prob > chi2       =     0.5147
-----------------------------------------------------------------------------------
     gos_category | Odds Ratio   Std. Err.      z    P>|z|     [95% Conf. Interval]
------------------+----------------------------------------------------------------
ref_exit_interv~t |   1.174815   .2905344     0.65   0.515     .7235445    1.907539
            _cons |   .1432435   .0515525    -5.40   0.000     .0707509    .2900131
------------------+----------------------------------------------------------------
hospital_cat      |
        var(_cons)|   .1719954   .1948342                      .0186761     1.58397
-----------------------------------------------------------------------------------
Note: Estimates are transformed only in the first equation.
Note: _cons estimates baseline odds (conditional on zero random effects).
LR test vs. logistic model: chibar2(01) = 11.57       Prob >= chibar2 = 0.0003

. melogit gos_category serious_injuries || hospital_cat:,or

Fitting fixed-effects model:

Iteration 0:   log likelihood = -336.34418  
Iteration 1:   log likelihood = -327.44376  
Iteration 2:   log likelihood = -327.31971  
Iteration 3:   log likelihood = -327.31962  
Iteration 4:   log likelihood = -327.31962  

Refining starting values:

Grid node 0:   log likelihood = -315.94238

Fitting full model:

Iteration 0:   log likelihood = -315.94238  (not concave)
Iteration 1:   log likelihood = -315.51757  
Iteration 2:   log likelihood =  -315.1626  
Iteration 3:   log likelihood = -315.11967  
Iteration 4:   log likelihood = -315.11892  
Iteration 5:   log likelihood = -315.11892  

Mixed-effects logistic regression               Number of obs     =        887
Group variable:    hospital_cat                 Number of groups  =          2

                                                Obs per group:
                                                              min =        430
                                                              avg =      443.5
                                                              max =        457

Integration method: mvaghermite                 Integration pts.  =          7

                                                Wald chi2(1)      =      75.25
Log likelihood = -315.11892                     Prob > chi2       =     0.0000
----------------------------------------------------------------------------------
    gos_category | Odds Ratio   Std. Err.      z    P>|z|     [95% Conf. Interval]
-----------------+----------------------------------------------------------------
serious_injuries |   .1906256   .0364231    -8.67   0.000     .1310813    .2772181
           _cons |   .5277077   .2283272    -1.48   0.140     .2259944    1.232222
-----------------+----------------------------------------------------------------
hospital_cat     |
       var(_cons)|   .3305562   .3545692                       .040384    2.705713
----------------------------------------------------------------------------------
Note: Estimates are transformed only in the first equation.
Note: _cons estimates baseline odds (conditional on zero random effects).
LR test vs. logistic model: chibar2(01) = 24.40       Prob >= chibar2 = 0.0000

. melogit gos_category kts_cat|| hospital_cat:,or

Fitting fixed-effects model:

Iteration 0:   log likelihood = -314.85777  
Iteration 1:   log likelihood = -302.31121  
Iteration 2:   log likelihood = -302.20312  
Iteration 3:   log likelihood = -302.20311  

Refining starting values:

Grid node 0:   log likelihood = -290.56843

Fitting full model:

Iteration 0:   log likelihood = -290.56843  (not concave)
Iteration 1:   log likelihood = -290.19454  
Iteration 2:   log likelihood = -289.94086  
Iteration 3:   log likelihood = -289.93004  
Iteration 4:   log likelihood = -289.92998  
Iteration 5:   log likelihood = -289.92998  

Mixed-effects logistic regression               Number of obs     =        887
Group variable:    hospital_cat                 Number of groups  =          2

                                                Obs per group:
                                                              min =        430
                                                              avg =      443.5
                                                              max =        457

Integration method: mvaghermite                 Integration pts.  =          7

                                                Wald chi2(1)      =     108.92
Log likelihood = -289.92998                     Prob > chi2       =     0.0000
------------------------------------------------------------------------------
gos_category | Odds Ratio   Std. Err.      z    P>|z|     [95% Conf. Interval]
-------------+----------------------------------------------------------------
     kts_cat |   4.869609   .7386373    10.44   0.000     3.617272    6.555517
       _cons |   .0062402   .0034989    -9.05   0.000     .0020793    .0187272
-------------+----------------------------------------------------------------
hospital_cat |
   var(_cons)|   .3541249   .3796438                      .0433128    2.895323
------------------------------------------------------------------------------
Note: Estimates are transformed only in the first equation.
Note: _cons estimates baseline odds (conditional on zero random effects).
LR test vs. logistic model: chibar2(01) = 24.55       Prob >= chibar2 = 0.0000

. melogit gos_category gcs_cat|| hospital_cat:,or

Fitting fixed-effects model:

Iteration 0:   log likelihood = -304.04703  
Iteration 1:   log likelihood = -296.03027  
Iteration 2:   log likelihood = -295.97198  
Iteration 3:   log likelihood = -295.97196  

Refining starting values:

Grid node 0:   log likelihood =  -289.4451

Fitting full model:

Iteration 0:   log likelihood =  -289.4451  (not concave)
Iteration 1:   log likelihood = -289.01849  (not concave)
Iteration 2:   log likelihood =  -288.8467  
Iteration 3:   log likelihood = -288.77618  
Iteration 4:   log likelihood = -288.76717  
Iteration 5:   log likelihood = -288.76716  

Mixed-effects logistic regression               Number of obs     =        883
Group variable:    hospital_cat                 Number of groups  =          2

                                                Obs per group:
                                                              min =        427
                                                              avg =      441.5
                                                              max =        456

Integration method: mvaghermite                 Integration pts.  =          7

                                                Wald chi2(1)      =     114.67
Log likelihood = -288.76716                     Prob > chi2       =     0.0000
------------------------------------------------------------------------------
gos_category | Odds Ratio   Std. Err.      z    P>|z|     [95% Conf. Interval]
-------------+----------------------------------------------------------------
     gcs_cat |   4.512604   .6350014    10.71   0.000     3.424905    5.945741
       _cons |   .0125035   .0055959    -9.79   0.000     .0052009    .0300597
-------------+----------------------------------------------------------------
hospital_cat |
   var(_cons)|   .2317044   .2575181                      .0262363    2.046287
------------------------------------------------------------------------------
Note: Estimates are transformed only in the first equation.
Note: _cons estimates baseline odds (conditional on zero random effects).
LR test vs. logistic model: chibar2(01) = 14.41       Prob >= chibar2 = 0.0001

. melogit gos_category ct_diagnosis || hospital_cat:,or

Fitting fixed-effects model:

Iteration 0:   log likelihood = -362.66055  
Iteration 1:   log likelihood = -362.57693  
Iteration 2:   log likelihood = -362.57691  

Refining starting values:

Grid node 0:   log likelihood = -355.19507

Fitting full model:

Iteration 0:   log likelihood = -355.19507  (not concave)
Iteration 1:   log likelihood = -354.64512  
Iteration 2:   log likelihood = -354.46639  
Iteration 3:   log likelihood = -354.44819  
Iteration 4:   log likelihood = -354.44818  

Mixed-effects logistic regression               Number of obs     =        865
Group variable:    hospital_cat                 Number of groups  =          2

                                                Obs per group:
                                                              min =        420
                                                              avg =      432.5
                                                              max =        445

Integration method: mvaghermite                 Integration pts.  =          7

                                                Wald chi2(1)      =       0.13
Log likelihood = -354.44818                     Prob > chi2       =     0.7180
------------------------------------------------------------------------------
gos_category | Odds Ratio   Std. Err.      z    P>|z|     [95% Conf. Interval]
-------------+----------------------------------------------------------------
ct_diagnosis |     1.0233     .06526     0.36   0.718     .9030638    1.159545
       _cons |   .1577705   .0556557    -5.23   0.000     .0790229    .3149914
-------------+----------------------------------------------------------------
hospital_cat |
   var(_cons)|   .2066932   .2275722                      .0238859    1.788592
------------------------------------------------------------------------------
Note: Estimates are transformed only in the first equation.
Note: _cons estimates baseline odds (conditional on zero random effects).
LR test vs. logistic model: chibar2(01) = 16.26       Prob >= chibar2 = 0.0000

. melogit gos_category neuro_rx || hospital_cat:,or

Fitting fixed-effects model:

Iteration 0:   log likelihood = -359.13025  
Iteration 1:   log likelihood =   -357.938  
Iteration 2:   log likelihood = -357.93492  
Iteration 3:   log likelihood = -357.93492  

Refining starting values:

Grid node 0:   log likelihood = -350.13573

Fitting full model:

Iteration 0:   log likelihood = -350.13573  (not concave)
Iteration 1:   log likelihood = -349.60013  
Iteration 2:   log likelihood = -349.44521  
Iteration 3:   log likelihood = -349.38979  
Iteration 4:   log likelihood = -349.38855  
Iteration 5:   log likelihood = -349.38855  

Mixed-effects logistic regression               Number of obs     =        887
Group variable:    hospital_cat                 Number of groups  =          2

                                                Obs per group:
                                                              min =        430
                                                              avg =      443.5
                                                              max =        457

Integration method: mvaghermite                 Integration pts.  =          7

                                                Wald chi2(1)      =      22.85
Log likelihood = -349.38855                     Prob > chi2       =     0.0000
------------------------------------------------------------------------------
gos_category | Odds Ratio   Std. Err.      z    P>|z|     [95% Conf. Interval]
-------------+----------------------------------------------------------------
    neuro_rx |   2.236508   .3765645     4.78   0.000     1.607875    3.110919
       _cons |    .118709   .0421306    -6.00   0.000     .0592088    .2380021
-------------+----------------------------------------------------------------
hospital_cat |
   var(_cons)|   .2191901   .2404406                      .0255326    1.881683
------------------------------------------------------------------------------
Note: Estimates are transformed only in the first equation.
Note: _cons estimates baseline odds (conditional on zero random effects).
LR test vs. logistic model: chibar2(01) = 17.09       Prob >= chibar2 = 0.0000

. melogit gos_category medical_illness|| hospital_cat:,or

Fitting fixed-effects model:

Iteration 0:   log likelihood = -364.48645  
Iteration 1:   log likelihood = -364.09548  
Iteration 2:   log likelihood = -364.09518  
Iteration 3:   log likelihood = -364.09518  

Refining starting values:

Grid node 0:   log likelihood = -356.39301

Fitting full model:

Iteration 0:   log likelihood = -356.39301  (not concave)
Iteration 1:   log likelihood = -355.84425  
Iteration 2:   log likelihood = -355.67393  
Iteration 3:   log likelihood = -355.60221  
Iteration 4:   log likelihood = -355.60218  

Mixed-effects logistic regression               Number of obs     =        887
Group variable:    hospital_cat                 Number of groups  =          2

                                                Obs per group:
                                                              min =        430
                                                              avg =      443.5
                                                              max =        457

Integration method: mvaghermite                 Integration pts.  =          7

                                                Wald chi2(1)      =      10.42
Log likelihood = -355.60218                     Prob > chi2       =     0.0012
---------------------------------------------------------------------------------
   gos_category | Odds Ratio   Std. Err.      z    P>|z|     [95% Conf. Interval]
----------------+----------------------------------------------------------------
medical_illness |   2.811334   .9003846     3.23   0.001     1.500716    5.266552
          _cons |   .1469916   .0507458    -5.55   0.000     .0747192    .2891694
----------------+----------------------------------------------------------------
hospital_cat    |
      var(_cons)|   .2152877   .2362762                      .0250515     1.85014
---------------------------------------------------------------------------------
Note: Estimates are transformed only in the first equation.
Note: _cons estimates baseline odds (conditional on zero random effects).
LR test vs. logistic model: chibar2(01) = 16.99       Prob >= chibar2 = 0.0000

. melogit gos_category pandemic_status|| hospital_cat:,or

Fitting fixed-effects model:

Iteration 0:   log likelihood = -367.34951  
Iteration 1:   log likelihood = -367.12872  
Iteration 2:   log likelihood =  -367.1286  
Iteration 3:   log likelihood =  -367.1286  

Refining starting values:

Grid node 0:   log likelihood = -360.46211

Fitting full model:

Iteration 0:   log likelihood = -360.46211  (not concave)
Iteration 1:   log likelihood = -359.89443  (not concave)
Iteration 2:   log likelihood = -359.69162  
Iteration 3:   log likelihood = -359.66847  
Iteration 4:   log likelihood = -359.66185  
Iteration 5:   log likelihood = -359.66181  
Iteration 6:   log likelihood = -359.66181  

Mixed-effects logistic regression               Number of obs     =        887
Group variable:    hospital_cat                 Number of groups  =          2

                                                Obs per group:
                                                              min =        430
                                                              avg =      443.5
                                                              max =        457

Integration method: mvaghermite                 Integration pts.  =          7

                                                Wald chi2(1)      =       1.13
Log likelihood = -359.66181                     Prob > chi2       =     0.2875
---------------------------------------------------------------------------------
   gos_category | Odds Ratio   Std. Err.      z    P>|z|     [95% Conf. Interval]
----------------+----------------------------------------------------------------
pandemic_status |   .7713615   .1882606    -1.06   0.287     .4780919    1.244528
          _cons |   .1994478   .0757092    -4.25   0.000     .0947803    .4197011
----------------+----------------------------------------------------------------
hospital_cat    |
      var(_cons)|   .1899073   .2104172                      .0216477    1.665991
---------------------------------------------------------------------------------
Note: Estimates are transformed only in the first equation.
Note: _cons estimates baseline odds (conditional on zero random effects).
LR test vs. logistic model: chibar2(01) = 14.93       Prob >= chibar2 = 0.0001

. 
. melogit gos_category age i.marital i.injury_mechanism i.mode_of_arrival i.prehospi
> tal_interval_cat ib2.serious_injuries ib1.kts_cat ib1.gcs_cat ib0.neuro_rx i.medic
> al_illness || hospital_cat:,or

Fitting fixed-effects model:

Iteration 0:   log likelihood = -265.71568  
Iteration 1:   log likelihood = -246.66575  
Iteration 2:   log likelihood = -246.16776  
Iteration 3:   log likelihood = -246.16484  
Iteration 4:   log likelihood = -246.16484  

Refining starting values:

Grid node 0:   log likelihood = -237.60304

Fitting full model:

Iteration 0:   log likelihood = -237.60304  (not concave)
Iteration 1:   log likelihood = -237.28836  
Iteration 2:   log likelihood = -235.22395  
Iteration 3:   log likelihood = -235.10926  
Iteration 4:   log likelihood = -235.10191  
Iteration 5:   log likelihood =  -235.1019  

Mixed-effects logistic regression               Number of obs     =        883
Group variable:    hospital_cat                 Number of groups  =          2

                                                Obs per group:
                                                              min =        427
                                                              avg =      441.5
                                                              max =        456

Integration method: mvaghermite                 Integration pts.  =          7

                                                Wald chi2(19)     =     146.04
Log likelihood =  -235.1019                     Prob > chi2       =     0.0000
-----------------------------------------------------------------------------------
     gos_category | Odds Ratio   Std. Err.      z    P>|z|     [95% Conf. Interval]
------------------+----------------------------------------------------------------
              age |    1.01991   .0104581     1.92   0.055     .9996169    1.040614
                  |
          marital |
         Married  |   1.227951   .3973914     0.63   0.526     .6511991    2.315518
        Divorced  |   2.085677    1.26248     1.21   0.225     .6368053    6.831049
           other  |   1.314972   1.396594     0.26   0.797     .1640136    10.54273
                  |
 injury_mechanism |
Motorcycle-ped..  |   .7390664   .2328679    -0.96   0.337     .3985508    1.370513
Motorcycle-car..  |   .8146973   .2636064    -0.63   0.526     .4320942    1.536081
Motorcycle-sta..  |   .6708817   .2944999    -0.91   0.363     .2837855    1.585994
                  |
  mode_of_arrival |
By taxi/motorc..  |   1.354837   .3945243     1.04   0.297     .7656312    2.397476
           Other  |   .3019113   .3508831    -1.03   0.303     .0309462    2.945444
                  |
prehospital_int~t |
More than 1 Hour  |   1.200021   .3341805     0.65   0.513     .6952603    2.071241
                  |
 serious_injuries |
            >one  |   4.466031   3.121398     2.14   0.032     1.135011     17.5729
             One  |   2.314273   1.493893     1.30   0.194     .6530595    8.201179
                  |
          kts_cat |
  Moderate (7-8)  |   2.955361   1.164717     2.75   0.006     1.365052    6.398406
Severe (6 or ..)  |   7.937337   4.085483     4.02   0.000     2.894322    21.76721
                  |
          gcs_cat |
Moderate Head..)  |    4.12542   1.643579     3.56   0.000     1.889501    9.007189
Severe Head I..)  |   14.96672   7.046945     5.75   0.000      5.94766    37.66233
                  |
         neuro_rx |
      Craniotomy  |   .1283075   .0472064    -5.58   0.000     .0623852    .2638899
   Decompressive  |   .8038609   .4952103    -0.35   0.723     .2403294    2.688778
                  |
  medical_illness |
             Yes  |   1.785429   .7794348     1.33   0.184     .7588361    4.200852
            _cons |   .0051392   .0047219    -5.74   0.000     .0008488    .0311156
------------------+----------------------------------------------------------------
hospital_cat      |
        var(_cons)|   .4983628   .5385667                      .0599344    4.143957
-----------------------------------------------------------------------------------
Note: Estimates are transformed only in the first equation.
Note: _cons estimates baseline odds (conditional on zero random effects).
LR test vs. logistic model: chibar2(01) = 22.13       Prob >= chibar2 = 0.0000

. melogit gos_category age i.injury_mechanism i.mode_of_arrival i.prehospital_interv
> al_cat ib2.serious_injuries ib1.kts_cat ib1.gcs_cat ib0.neuro_rx i.medical_illness
>  || hospital_cat:,or

Fitting fixed-effects model:

Iteration 0:   log likelihood = -266.00532  
Iteration 1:   log likelihood =  -247.0864  
Iteration 2:   log likelihood = -246.58969  
Iteration 3:   log likelihood = -246.58672  
Iteration 4:   log likelihood = -246.58672  

Refining starting values:

Grid node 0:   log likelihood = -238.25798

Fitting full model:

Iteration 0:   log likelihood = -238.25798  (not concave)
Iteration 1:   log likelihood = -237.93995  
Iteration 2:   log likelihood = -236.34953  
Iteration 3:   log likelihood = -235.86927  
Iteration 4:   log likelihood = -235.83855  
Iteration 5:   log likelihood = -235.83787  
Iteration 6:   log likelihood = -235.83787  

Mixed-effects logistic regression               Number of obs     =        883
Group variable:    hospital_cat                 Number of groups  =          2

                                                Obs per group:
                                                              min =        427
                                                              avg =      441.5
                                                              max =        456

Integration method: mvaghermite                 Integration pts.  =          7

                                                Wald chi2(16)     =     146.23
Log likelihood = -235.83787                     Prob > chi2       =     0.0000
-----------------------------------------------------------------------------------
     gos_category | Odds Ratio   Std. Err.      z    P>|z|     [95% Conf. Interval]
------------------+----------------------------------------------------------------
              age |   1.024926   .0087671     2.88   0.004     1.007886    1.042254
                  |
 injury_mechanism |
Motorcycle-ped..  |   .7317026   .2289633    -1.00   0.318     .3962579    1.351112
Motorcycle-car..  |   .8098566   .2605903    -0.66   0.512     .4310366    1.521606
Motorcycle-sta..  |   .6695347   .2919575    -0.92   0.358      .284838    1.573795
                  |
  mode_of_arrival |
By taxi/motorc..  |   1.322264   .3830186     0.96   0.335     .7494658    2.332839
           Other  |   .2906435   .3367297    -1.07   0.286     .0300046    2.815361
                  |
prehospital_int~t |
More than 1 Hour  |   1.230613   .3418729     0.75   0.455     .7139235    2.121247
                  |
 serious_injuries |
            >one  |   4.353291   3.022691     2.12   0.034     1.116321    16.97643
             One  |   2.283527   1.467876     1.28   0.199     .6478054    8.049477
                  |
          kts_cat |
  Moderate (7-8)  |   2.924628   1.148368     2.73   0.006     1.354698    6.313914
Severe (6 or ..)  |   8.127275   4.160116     4.09   0.000      2.98016    22.16411
                  |
          gcs_cat |
Moderate Head..)  |   4.225439   1.679352     3.63   0.000     1.938972    9.208145
Severe Head I..)  |   14.74729   6.894623     5.76   0.000     5.898749    36.86924
                  |
         neuro_rx |
      Craniotomy  |   .1289191   .0469129    -5.63   0.000     .0631786    .2630658
   Decompressive  |   .7825681   .4805412    -0.40   0.690     .2348746    2.607403
                  |
  medical_illness |
             Yes  |   1.823109     .79649     1.37   0.169     .7743458    4.292302
            _cons |   .0052567   .0047879    -5.76   0.000     .0008819     .031333
------------------+----------------------------------------------------------------
hospital_cat      |
        var(_cons)|   .4828424   .5226933                      .0578563    4.029581
-----------------------------------------------------------------------------------
Note: Estimates are transformed only in the first equation.
Note: _cons estimates baseline odds (conditional on zero random effects).
LR test vs. logistic model: chibar2(01) = 21.50       Prob >= chibar2 = 0.0000

. melogit gos_category age i.mode_of_arrival i.prehospital_interval_cat ib2.serious_
> injuries ib1.kts_cat ib1.gcs_cat ib0.neuro_rx i.medical_illness || hospital_cat:,o
> r

Fitting fixed-effects model:

Iteration 0:   log likelihood = -266.53125  
Iteration 1:   log likelihood = -248.06281  
Iteration 2:   log likelihood = -247.58063  
Iteration 3:   log likelihood = -247.57768  
Iteration 4:   log likelihood = -247.57768  

Refining starting values:

Grid node 0:   log likelihood = -238.96606

Fitting full model:

Iteration 0:   log likelihood = -238.96606  (not concave)
Iteration 1:   log likelihood =  -238.6495  
Iteration 2:   log likelihood = -236.74418  
Iteration 3:   log likelihood = -236.60413  
Iteration 4:   log likelihood = -236.59562  
Iteration 5:   log likelihood = -236.59558  
Iteration 6:   log likelihood = -236.59558  

Mixed-effects logistic regression               Number of obs     =        883
Group variable:    hospital_cat                 Number of groups  =          2

                                                Obs per group:
                                                              min =        427
                                                              avg =      441.5
                                                              max =        456

Integration method: mvaghermite                 Integration pts.  =          7

                                                Wald chi2(13)     =     146.39
Log likelihood = -236.59558                     Prob > chi2       =     0.0000
-----------------------------------------------------------------------------------
     gos_category | Odds Ratio   Std. Err.      z    P>|z|     [95% Conf. Interval]
------------------+----------------------------------------------------------------
              age |   1.025018   .0087114     2.91   0.004     1.008086    1.042235
                  |
  mode_of_arrival |
By taxi/motorc..  |   1.290085   .3690345     0.89   0.373     .7364244    2.259999
           Other  |   .2968135   .3481925    -1.04   0.300     .0297809    2.958216
                  |
prehospital_int~t |
More than 1 Hour  |   1.216006   .3375693     0.70   0.481     .7057293    2.095239
                  |
 serious_injuries |
            >one  |   4.344466   3.018016     2.11   0.034     1.113328    16.95312
             One  |   2.283631   1.470377     1.28   0.200     .6464824    8.066684
                  |
          kts_cat |
  Moderate (7-8)  |    2.88019   1.126395     2.70   0.007     1.338229    6.198862
Severe (6 or ..)  |   7.842649   3.977165     4.06   0.000     2.902695    21.18967
                  |
          gcs_cat |
Moderate Head..)  |   4.211296   1.661232     3.64   0.000     1.943756    9.124093
Severe Head I..)  |   14.79362   6.868162     5.80   0.000     5.955129    36.75003
                  |
         neuro_rx |
      Craniotomy  |   .1341208   .0480863    -5.60   0.000     .0664225    .2708179
   Decompressive  |    .748405    .450998    -0.48   0.631     .2297165    2.438267
                  |
  medical_illness |
             Yes  |    1.86484   .8002132     1.45   0.146     .8042412    4.324112
            _cons |   .0045653   .0041406    -5.94   0.000     .0007717    .0270077
------------------+----------------------------------------------------------------
hospital_cat      |
        var(_cons)|    .487583   .5272191                      .0585669    4.059243
-----------------------------------------------------------------------------------
Note: Estimates are transformed only in the first equation.
Note: _cons estimates baseline odds (conditional on zero random effects).
LR test vs. logistic model: chibar2(01) = 21.96       Prob >= chibar2 = 0.0000

. melogit gos_category age i.injury_mechanism i.prehospital_interval_cat ib2.serious
> _injuries ib1.kts_cat ib1.gcs_cat ib0.neuro_rx i.medical_illness || hospital_cat:,
> or

Fitting fixed-effects model:

Iteration 0:   log likelihood = -266.43037  
Iteration 1:   log likelihood = -247.81155  
Iteration 2:   log likelihood = -247.33592  
Iteration 3:   log likelihood = -247.33306  
Iteration 4:   log likelihood = -247.33306  

Refining starting values:

Grid node 0:   log likelihood = -239.62975

Fitting full model:

Iteration 0:   log likelihood = -239.62975  (not concave)
Iteration 1:   log likelihood =  -239.3045  
Iteration 2:   log likelihood = -238.46185  
Iteration 3:   log likelihood = -237.40916  
Iteration 4:   log likelihood = -237.40553  
Iteration 5:   log likelihood = -237.40551  

Mixed-effects logistic regression               Number of obs     =        883
Group variable:    hospital_cat                 Number of groups  =          2

                                                Obs per group:
                                                              min =        427
                                                              avg =      441.5
                                                              max =        456

Integration method: mvaghermite                 Integration pts.  =          7

                                                Wald chi2(14)     =     146.27
Log likelihood = -237.40551                     Prob > chi2       =     0.0000
-----------------------------------------------------------------------------------
     gos_category | Odds Ratio   Std. Err.      z    P>|z|     [95% Conf. Interval]
------------------+----------------------------------------------------------------
              age |   1.025165   .0087459     2.91   0.004     1.008165     1.04245
                  |
 injury_mechanism |
Motorcycle-ped..  |   .7542176   .2354978    -0.90   0.366     .4089936    1.390839
Motorcycle-car..  |   .8228074   .2627811    -0.61   0.541      .439996    1.538677
Motorcycle-sta..  |   .7139253   .3082136    -0.78   0.435     .3063195    1.663914
                  |
prehospital_int~t |
More than 1 Hour  |   1.259789   .3494922     0.83   0.405     .7314022    2.169897
                  |
 serious_injuries |
            >one  |   4.154658   2.864358     2.07   0.039     1.075694    16.04655
             One  |   2.260224   1.447854     1.27   0.203     .6440044    7.932573
                  |
          kts_cat |
  Moderate (7-8)  |   2.861956   1.117624     2.69   0.007     1.331251    6.152704
Severe (6 or ..)  |   8.149557   4.153692     4.12   0.000     3.001172    22.12978
                  |
          gcs_cat |
Moderate Head..)  |   4.037124    1.58187     3.56   0.000     1.873031      8.7016
Severe Head I..)  |   13.53269   6.213974     5.67   0.000     5.502087    33.28442
                  |
         neuro_rx |
      Craniotomy  |   .1358599   .0487571    -5.56   0.000     .0672379    .2745167
   Decompressive  |   .8171846   .4991075    -0.33   0.741     .2468518    2.705229
                  |
  medical_illness |
             Yes  |   1.783855   .7812556     1.32   0.186     .7560806     4.20873
            _cons |   .0063669   .0054001    -5.96   0.000     .0012077    .0335648
------------------+----------------------------------------------------------------
hospital_cat      |
        var(_cons)|    .444602   .4836786                      .0527178    3.749609
-----------------------------------------------------------------------------------
Note: Estimates are transformed only in the first equation.
Note: _cons estimates baseline odds (conditional on zero random effects).
LR test vs. logistic model: chibar2(01) = 19.86       Prob >= chibar2 = 0.0000

. melogit gos_category age  i.prehospital_interval_cat ib2.serious_injuries ib1.kts_
> cat ib1.gcs_cat ib0.neuro_rx i.medical_illness || hospital_cat:,or

Fitting fixed-effects model:

Iteration 0:   log likelihood = -266.90461  
Iteration 1:   log likelihood = -248.67993  
Iteration 2:   log likelihood = -248.21753  
Iteration 3:   log likelihood = -248.21468  
Iteration 4:   log likelihood = -248.21468  

Refining starting values:

Grid node 0:   log likelihood = -240.16505

Fitting full model:

Iteration 0:   log likelihood = -240.16505  (not concave)
Iteration 1:   log likelihood =  -239.8414  
Iteration 2:   log likelihood = -238.58668  
Iteration 3:   log likelihood = -238.03166  
Iteration 4:   log likelihood = -237.99822  
Iteration 5:   log likelihood = -237.99733  
Iteration 6:   log likelihood = -237.99733  

Mixed-effects logistic regression               Number of obs     =        883
Group variable:    hospital_cat                 Number of groups  =          2

                                                Obs per group:
                                                              min =        427
                                                              avg =      441.5
                                                              max =        456

Integration method: mvaghermite                 Integration pts.  =          7

                                                Wald chi2(11)     =     146.43
Log likelihood = -237.99733                     Prob > chi2       =     0.0000
-----------------------------------------------------------------------------------
     gos_category | Odds Ratio   Std. Err.      z    P>|z|     [95% Conf. Interval]
------------------+----------------------------------------------------------------
              age |   1.025258   .0086958     2.94   0.003     1.008356    1.042444
                  |
prehospital_int~t |
More than 1 Hour  |   1.248811   .3460371     0.80   0.423     .7254954    2.149607
                  |
 serious_injuries |
            >one  |   4.156565   2.865821     2.07   0.039     1.076113    16.05504
             One  |   2.257706   1.448035     1.27   0.204     .6422858    7.936085
                  |
          kts_cat |
  Moderate (7-8)  |   2.823507   1.098681     2.67   0.008     1.316951    6.053519
Severe (6 or ..)  |   7.862108   3.970177     4.08   0.000      2.92215    21.15317
                  |
          gcs_cat |
Moderate Head..)  |   4.023351   1.563886     3.58   0.000     1.878122    8.618903
Severe Head I..)  |   13.65189   6.235832     5.72   0.000     5.576813    33.41948
                  |
         neuro_rx |
      Craniotomy  |   .1404851   .0497636    -5.54   0.000     .0701636    .2812865
   Decompressive  |   .7890809   .4733561    -0.39   0.693     .2435007    2.557071
                  |
  medical_illness |
             Yes  |   1.823742   .7848205     1.40   0.163     .7846237     4.23902
            _cons |   .0055169   .0046515    -6.17   0.000     .0010569    .0287983
------------------+----------------------------------------------------------------
hospital_cat      |
        var(_cons)|     .45123   .4900801                       .053692    3.792159
-----------------------------------------------------------------------------------
Note: Estimates are transformed only in the first equation.
Note: _cons estimates baseline odds (conditional on zero random effects).
LR test vs. logistic model: chibar2(01) = 20.43       Prob >= chibar2 = 0.0000

. melogit gos_category age  ib2.serious_injuries ib1.kts_cat ib1.gcs_cat ib0.neuro_r
> x i.medical_illness || hospital_cat:,or

Fitting fixed-effects model:

Iteration 0:   log likelihood = -268.52364  
Iteration 1:   log likelihood = -251.43946  
Iteration 2:   log likelihood = -251.02046  
Iteration 3:   log likelihood =  -251.0178  
Iteration 4:   log likelihood =  -251.0178  

Refining starting values:

Grid node 0:   log likelihood = -239.59577

Fitting full model:

Iteration 0:   log likelihood = -239.59577  (not concave)
Iteration 1:   log likelihood = -239.33763  
Iteration 2:   log likelihood = -238.32627  
Iteration 3:   log likelihood = -238.32223  
Iteration 4:   log likelihood = -238.32223  

Mixed-effects logistic regression               Number of obs     =        883
Group variable:    hospital_cat                 Number of groups  =          2

                                                Obs per group:
                                                              min =        427
                                                              avg =      441.5
                                                              max =        456

Integration method: mvaghermite                 Integration pts.  =          7

                                                Wald chi2(10)     =     146.45
Log likelihood = -238.32223                     Prob > chi2       =     0.0000
-----------------------------------------------------------------------------------
     gos_category | Odds Ratio   Std. Err.      z    P>|z|     [95% Conf. Interval]
------------------+----------------------------------------------------------------
              age |   1.025807   .0087024     3.00   0.003     1.008892    1.043006
                  |
 serious_injuries |
            >one  |   4.281782   2.946397     2.11   0.035     1.111456    16.49517
             One  |   2.280521   1.461547     1.29   0.198     .6494018    8.008565
                  |
          kts_cat |
  Moderate (7-8)  |   2.795046   1.087978     2.64   0.008     1.303337    5.994062
Severe (6 or ..)  |    7.75324   3.913895     4.06   0.000     2.882638    20.85337
                  |
          gcs_cat |
Moderate Head..)  |   4.035393   1.571472     3.58   0.000     1.881087    8.656907
Severe Head I..)  |   13.83935    6.32563     5.75   0.000     5.650052     33.8984
                  |
         neuro_rx |
      Craniotomy  |   .1426343   .0504671    -5.50   0.000     .0712936     .285363
   Decompressive  |   .7989059   .4777088    -0.38   0.707     .2474665    2.579139
                  |
  medical_illness |
             Yes  |    1.79503   .7692019     1.37   0.172      .775027    4.157445
            _cons |   .0061673   .0052004    -6.03   0.000     .0011812    .0321997
------------------+----------------------------------------------------------------
hospital_cat      |
        var(_cons)|   .4961791   .5321599                      .0606333     4.06037
-----------------------------------------------------------------------------------
Note: Estimates are transformed only in the first equation.
Note: _cons estimates baseline odds (conditional on zero random effects).
LR test vs. logistic model: chibar2(01) = 25.39       Prob >= chibar2 = 0.0000

. 
. //Final model
. melogit gos_category age  ib2.serious_injuries ib1.kts_cat ib1.gcs_cat ib0.neuro_r
> x  || hospital_cat:,or

Fitting fixed-effects model:

Iteration 0:   log likelihood = -269.12516  
Iteration 1:   log likelihood = -252.16289  
Iteration 2:   log likelihood = -251.74543  
Iteration 3:   log likelihood = -251.74278  
Iteration 4:   log likelihood = -251.74278  

Refining starting values:

Grid node 0:   log likelihood = -240.42972

Fitting full model:

Iteration 0:   log likelihood = -240.42972  (not concave)
Iteration 1:   log likelihood = -240.16609  
Iteration 2:   log likelihood = -239.22041  
Iteration 3:   log likelihood = -239.21659  
Iteration 4:   log likelihood = -239.21659  

Mixed-effects logistic regression               Number of obs     =        883
Group variable:    hospital_cat                 Number of groups  =          2

                                                Obs per group:
                                                              min =        427
                                                              avg =      441.5
                                                              max =        456

Integration method: mvaghermite                 Integration pts.  =          7

                                                Wald chi2(9)      =     145.65
Log likelihood = -239.21659                     Prob > chi2       =     0.0000
-----------------------------------------------------------------------------------
     gos_category | Odds Ratio   Std. Err.      z    P>|z|     [95% Conf. Interval]
------------------+----------------------------------------------------------------
              age |   1.028936   .0083793     3.50   0.000     1.012643    1.045491
                  |
 serious_injuries |
            >one  |   4.558757   3.132906     2.21   0.027     1.185433    17.53138
             One  |   2.327388   1.492888     1.32   0.188     .6620197    8.182135
                  |
          kts_cat |
  Moderate (7-8)  |   2.754707   1.071983     2.60   0.009     1.284795     5.90632
Severe (6 or ..)  |   7.550811   3.801542     4.02   0.000     2.814793    20.25539
                  |
          gcs_cat |
Moderate Head..)  |   4.070678    1.58188     3.61   0.000     1.900583    8.718597
Severe Head I..)  |   13.77924   6.276067     5.76   0.000      5.64321    33.64529
                  |
         neuro_rx |
      Craniotomy  |   .1485616   .0520721    -5.44   0.000       .07474    .2952974
   Decompressive  |   .7938891   .4773219    -0.38   0.701     .2443313     2.57953
                  |
            _cons |   .0056865   .0047748    -6.16   0.000     .0010968    .0294831
------------------+----------------------------------------------------------------
hospital_cat      |
        var(_cons)|   .4862888   .5218806                      .0593462    3.984702
-----------------------------------------------------------------------------------
Note: Estimates are transformed only in the first equation.
Note: _cons estimates baseline odds (conditional on zero random effects).
LR test vs. logistic model: chibar2(01) = 25.05       Prob >= chibar2 = 0.0000

. estat icc

Residual intraclass correlation

------------------------------------------------------------------------------
                       Level |        ICC   Std. Err.     [95% Conf. Interval]
-----------------------------+------------------------------------------------
                hospital_cat |   .1287788   .1204064      .0177194    .5477577
------------------------------------------------------------------------------

. estat ic

Akaike's information criterion and Bayesian information criterion

-----------------------------------------------------------------------------
       Model |        Obs  ll(null)  ll(model)      df         AIC        BIC
-------------+---------------------------------------------------------------
           . |        883         .  -239.2166      11    500.4332   553.0498
-----------------------------------------------------------------------------
               Note: N=Obs used in calculating BIC; see [R] BIC note.

. 
. 
. 
. log close
      name:  <unnamed>
       log:  C:\Users\Thinkpad\Dropbox\PhD\Herman brain Injury\Ann Version dataset\O
> bjective_2_043024.log
  log type:  text
 closed on:  30 Apr 2024, 12:19:19
------------------------------------------------------------------------------------
```
