## Supplementary material for "Factors Associated with All-cause Mortality and Morbidity of Motorcycle Crash-Related Neurological and Musculoskeletal Injuries: The MOTOR Trial Ancillary Study": Ethical approval and data analysis codes: Data analysis Logo Part 2.log

```
-----------------------------------------------------------------------------------------------------------------------------------------------------------------------------------------------------------------
      name:  <unnamed>
       log:  C:\Users\Thinkpad\Dropbox\PhD\Herman brain Injury\Ann Version dataset\Paper2\Summary 7724.log
  log type:  text
 opened on:   7 Jul 2024, 13:39:29

. 
. 
. //Age(age)
. histogram age, normal
(bin=30, start=.33, width=2.7223333)

. histogram age, by(hospital_cat, total) normal

. by hospital_cat, sort: swilk age

-----------------------------------------------------------------------------------------------------------------------------------------------------------------------------------------------------------------
-> hospital_cat = Int

                   Shapiro-Wilk W test for normal data

    Variable |        Obs       W           V         z       Prob>z
-------------+------------------------------------------------------
         age |        507    0.95546     15.172     6.541    0.00000

-----------------------------------------------------------------------------------------------------------------------------------------------------------------------------------------------------------------
-> hospital_cat = Con

                   Shapiro-Wilk W test for normal data

    Variable |        Obs       W           V         z       Prob>z
-------------+------------------------------------------------------
         age |        496    0.96676     11.100     5.784    0.00000

. summ age, detail

                         Age (Years)
-------------------------------------------------------------
      Percentiles      Smallest
 1%            3            .33
 5%            7            1.4
10%           16              2       Obs               1,003
25%           22              2       Sum of Wgt.       1,003

50%           28                      Mean           30.28238
                        Largest       Std. Dev.      13.98276
75%           37             80
90%           50             80       Variance       195.5175
95%           58             80       Skewness       .7221699
99%           72             82       Kurtosis       4.021274

. by hospital_cat: summ age, detail

-----------------------------------------------------------------------------------------------------------------------------------------------------------------------------------------------------------------
-> hospital_cat = Int

                         Age (Years)
-------------------------------------------------------------
      Percentiles      Smallest
 1%            3              2
 5%            7              2
10%           15              3       Obs                 507
25%           22              3       Sum of Wgt.         507

50%           28                      Mean           30.83925
                        Largest       Std. Dev.      14.94979
75%           38             79
90%           52             80       Variance       223.4963
95%           60             80       Skewness       .7777437
99%           74             82       Kurtosis       3.791152

-----------------------------------------------------------------------------------------------------------------------------------------------------------------------------------------------------------------
-> hospital_cat = Con

                         Age (Years)
-------------------------------------------------------------
      Percentiles      Smallest
 1%            3            .33
 5%            6            1.4
10%           17              2       Obs                 496
25%           22              2       Sum of Wgt.         496

50%           28                      Mean           29.71317
                        Largest       Std. Dev.      12.91006
75%           36             70
90%           48             78       Variance       166.6696
95%           54             78       Skewness       .5785977
99%           68             80       Kurtosis       4.106162


. ranksum age, by( hospital_cat )

Two-sample Wilcoxon rank-sum (Mann-Whitney) test

hospital_cat |      obs    rank sum    expected
-------------+---------------------------------
Intervention |      507    256666.5      254514
Control grou |      496    246839.5      248992
-------------+---------------------------------
    combined |     1003      503506      503506

unadjusted variance    21039824
adjustment for ties  -21043.452
                     ----------
adjusted variance      21018781

Ho: age(hospit~t==Intervention group) = age(hospit~t==Control group)
             z =   0.470
    Prob > |z| =   0.6387

. 
. 
. histogram commute_distance, normal
(bin=30, start=.2, width=2.6933333)

. histogram commute_distance, by(hospital_cat, total) normal

. by hospital_cat, sort: swilk commute_distance

-----------------------------------------------------------------------------------------------------------------------------------------------------------------------------------------------------------------
-> hospital_cat = Int

                   Shapiro-Wilk W test for normal data

    Variable |        Obs       W           V         z       Prob>z
-------------+------------------------------------------------------
commute_di~e |        507    0.64055    122.442    11.564    0.00000

-----------------------------------------------------------------------------------------------------------------------------------------------------------------------------------------------------------------
-> hospital_cat = Con

                   Shapiro-Wilk W test for normal data

    Variable |        Obs       W           V         z       Prob>z
-------------+------------------------------------------------------
commute_di~e |        496    0.67764    107.657    11.243    0.00000

. summ commute_distance, detail

        Estimated commute distance (Km) from accident
                      scene to facility
-------------------------------------------------------------
      Percentiles      Smallest
 1%           .5             .2
 5%            1             .2
10%            1             .2       Obs               1,003
25%            2             .2       Sum of Wgt.       1,003

50%            5                      Mean           9.684646
                        Largest       Std. Dev.      12.85538
75%           10             80
90%           20             80       Variance       165.2608
95%           35             80       Skewness       2.962757
99%           70             81       Kurtosis       13.28508

. by hospital_cat: summ commute_distance, detail

-----------------------------------------------------------------------------------------------------------------------------------------------------------------------------------------------------------------
-> hospital_cat = Int

        Estimated commute distance (Km) from accident
                      scene to facility
-------------------------------------------------------------
      Percentiles      Smallest
 1%           .5             .2
 5%            1             .2
10%            1             .2       Obs                 507
25%            2             .2       Sum of Wgt.         507

50%            5                      Mean           9.809862
                        Largest       Std. Dev.      13.82659
75%           10             72
90%           25             79       Variance       191.1745
95%           40             80       Skewness        2.87625
99%           70             80       Kurtosis        12.0361

-----------------------------------------------------------------------------------------------------------------------------------------------------------------------------------------------------------------
-> hospital_cat = Con

        Estimated commute distance (Km) from accident
                      scene to facility
-------------------------------------------------------------
      Percentiles      Smallest
 1%           .5             .2
 5%            1             .2
10%            2             .2       Obs                 496
25%            2             .3       Sum of Wgt.         496

50%            5                      Mean           9.556653
                        Largest       Std. Dev.      11.79291
75%           10             70
90%           20             80       Variance       139.0727
95%           30             80       Skewness       3.021748
99%           65             81       Kurtosis        14.6905


. ranksum commute_distance, by( hospital_cat )

Two-sample Wilcoxon rank-sum (Mann-Whitney) test

hospital_cat |      obs    rank sum    expected
-------------+---------------------------------
Intervention |      507      246254      254514
Control grou |      496      257252      248992
-------------+---------------------------------
    combined |     1003      503506      503506

unadjusted variance    21039824
adjustment for ties  -186271.96
                     ----------
adjusted variance      20853552

Ho: commut~e(hospit~t==Intervention group) = commut~e(hospit~t==Control group)
             z =  -1.809
    Prob > |z| =   0.0705

. 
. gen commute_distance_new=.
(1,003 missing values generated)

. replace commute_distance_new= 0 if (commute_distance<=5)
(547 real changes made)

. replace commute_distance_new= 1 if (commute_distance>5)
(456 real changes made)

. 
. label var commute_distance_new "Commute Distance"

. label define commute_distance_new_label 0 "Less than or equal to 5 KMs" 1 "More than 5 KMs"

. label value commute_distance_new commute_distance_new_label

. tabulate commute_distance_new

           Commute Distance |      Freq.     Percent        Cum.
----------------------------+-----------------------------------
Less than or equal to 5 KMs |        547       54.54       54.54
            More than 5 KMs |        456       45.46      100.00
----------------------------+-----------------------------------
                      Total |      1,003      100.00

. tabulate commute_distance_new  hospital_cat, chi2 exact expected col

+--------------------+
| Key                |
|--------------------|
|     frequency      |
| expected frequency |
| column percentage  |
+--------------------+

                      |   Hospital Category
     Commute Distance | Intervent  Control g |     Total
----------------------+----------------------+----------
Less than or equal to |       287        260 |       547 
                      |     276.5      270.5 |     547.0 
                      |     56.61      52.42 |     54.54 
----------------------+----------------------+----------
      More than 5 KMs |       220        236 |       456 
                      |     230.5      225.5 |     456.0 
                      |     43.39      47.58 |     45.46 
----------------------+----------------------+----------
                Total |       507        496 |     1,003 
                      |     507.0      496.0 |   1,003.0 
                      |    100.00     100.00 |    100.00 

          Pearson chi2(1) =   1.7737   Pr = 0.183
           Fisher's exact =                 0.184
   1-sided Fisher's exact =                 0.102

. 
. 
. gen toms_old=.
(1,003 missing values generated)

. replace toms_old= 0 if (total_toms>=total_tefs) & total_toms !=. & total_tefs !=. & musculoskeletalinjury==1
(474 real changes made)

. replace toms_old= 1 if (total_toms<total_tefs) & total_toms !=. & total_tefs !=. & musculoskeletalinjury==1
(163 real changes made)

. 
. label var toms_old "Total toms to check"

. label define toms_old_label 0 "Favourable" 1 "Unfavourable"

. label value toms_old toms_old_label

. tabulate toms_old

  Total toms |
    to check |      Freq.     Percent        Cum.
-------------+-----------------------------------
  Favourable |        474       74.41       74.41
Unfavourable |        163       25.59      100.00
-------------+-----------------------------------
       Total |        637      100.00

. tabulate toms_old  hospital_cat, chi2 exact expected col

+--------------------+
| Key                |
|--------------------|
|     frequency      |
| expected frequency |
| column percentage  |
+--------------------+

  Total toms |   Hospital Category
    to check | Intervent  Control g |     Total
-------------+----------------------+----------
  Favourable |       261        213 |       474 
             |     258.2      215.8 |     474.0 
             |     75.22      73.45 |     74.41 
-------------+----------------------+----------
Unfavourable |        86         77 |       163 
             |      88.8       74.2 |     163.0 
             |     24.78      26.55 |     25.59 
-------------+----------------------+----------
       Total |       347        290 |       637 
             |     347.0      290.0 |     637.0 
             |    100.00     100.00 |    100.00 

          Pearson chi2(1) =   0.2593   Pr = 0.611
           Fisher's exact =                 0.649
   1-sided Fisher's exact =                 0.338

. 
. 
. 
. 
. 
. 
. 
. /* Objective 1
> Compare the mean prehospital intervals between the intervetion and control groups */
. 
. sort hospital_cat

. hist prehospital_interval, normal
(bin=30, start=.05, width=.19833333)

. hist prehospital_interval, by(hospital_cat) normal 

. swilk prehospital_interval 

                   Shapiro-Wilk W test for normal data

    Variable |        Obs       W           V         z       Prob>z
-------------+------------------------------------------------------
prehospita~l |      1,003    0.92173     49.500     9.664    0.00000

. 
. summ prehospital_interval, detail

       Estimated time lag from accident to arrival at
                      hospital (hours)
-------------------------------------------------------------
      Percentiles      Smallest
 1%         .167            .05
 5%          .25            .05
10%           .5            .05       Obs               1,003
25%            1            .05       Sum of Wgt.       1,003

50%            2                      Mean           2.011885
                        Largest       Std. Dev.      1.439192
75%            3              6
90%            4              6       Variance       2.071273
95%            5              6       Skewness       .9165123
99%            6              6       Kurtosis       3.158796

. by hospital_cat: summ prehospital_interval, detail

-----------------------------------------------------------------------------------------------------------------------------------------------------------------------------------------------------------------
-> hospital_cat = Int

       Estimated time lag from accident to arrival at
                      hospital (hours)
-------------------------------------------------------------
      Percentiles      Smallest
 1%          .08            .05
 5%          .25            .05
10%           .5            .05       Obs                 507
25%           .5            .05       Sum of Wgt.         507

50%            1                      Mean           1.448515
                        Largest       Std. Dev.      1.022799
75%            2              4
90%            3              4       Variance       1.046118
95%         3.65              4       Skewness        .849047
99%            4            4.2       Kurtosis       2.834258

-----------------------------------------------------------------------------------------------------------------------------------------------------------------------------------------------------------------
-> hospital_cat = Con

       Estimated time lag from accident to arrival at
                      hospital (hours)
-------------------------------------------------------------
      Percentiles      Smallest
 1%           .2           .167
 5%           .5           .167
10%          .65             .2       Obs                 496
25%          1.5             .2       Sum of Wgt.         496

50%            2                      Mean            2.58775
                        Largest       Std. Dev.      1.570358
75%            4              6
90%            5              6       Variance       2.466024
95%         5.75              6       Skewness       .5528482
99%            6              6       Kurtosis       2.347652


. 
. robvar prehospital_interval, by(hospital_cat) 

            | Summary of Estimated time lag from
            |   accident to arrival at hospital
   Hospital |               (hours)
   Category |        Mean   Std. Dev.       Freq.
------------+------------------------------------
  Intervent |        1.45        1.02         507
  Control g |        2.59        1.57         496
------------+------------------------------------
      Total |        2.01        1.44       1,003

W0  =  95.367515   df(1, 1001)     Pr > F = 0.00000000

W50 =  54.317369   df(1, 1001)     Pr > F = 0.00000000

W10 =  98.647081   df(1, 1001)     Pr > F = 0.00000000

. ttest prehospital_interval, by(hospital_cat) unequal

Two-sample t test with unequal variances
------------------------------------------------------------------------------
   Group |     Obs        Mean    Std. Err.   Std. Dev.   [95% Conf. Interval]
---------+--------------------------------------------------------------------
Interven |     507    1.448515    .0454241    1.022799    1.359272    1.537758
 Control |     496     2.58775    .0705112    1.570358    2.449212    2.726288
---------+--------------------------------------------------------------------
combined |   1,003    2.011885    .0454431    1.439192    1.922711     2.10106
---------+--------------------------------------------------------------------
    diff |           -1.139235    .0838759               -1.303864   -.9746065
------------------------------------------------------------------------------
    diff = mean(Interven) - mean(Control)                         t = -13.5824
Ho: diff = 0                     Satterthwaite's degrees of freedom =  848.202

    Ha: diff < 0                 Ha: diff != 0                 Ha: diff > 0
 Pr(T < t) = 0.0000         Pr(|T| > |t|) = 0.0000          Pr(T > t) = 1.0000

. ranksum prehospital_interval, by(hospital_cat)

Two-sample Wilcoxon rank-sum (Mann-Whitney) test

hospital_cat |      obs    rank sum    expected
-------------+---------------------------------
Intervention |      507      199352      254514
Control grou |      496      304154      248992
-------------+---------------------------------
    combined |     1003      503506      503506

unadjusted variance    21039824
adjustment for ties  -318364.65
                     ----------
adjusted variance      20721459

Ho: prehos~l(hospit~t==Intervention group) = prehos~l(hospit~t==Control group)
             z = -12.118
    Prob > |z| =   0.0000

. median prehospital_interval, by(hospital_cat)

Median test

   Greater |
  than the |   Hospital Category
    median | Intervent  Control g |     Total
-----------+----------------------+----------
        no |       409        270 |       679 
       yes |        98        226 |       324 
-----------+----------------------+----------
     Total |       507        496 |     1,003 

          Pearson chi2(1) =  78.9118   Pr = 0.000

   Continuity corrected:
          Pearson chi2(1) =  77.7167   Pr = 0.000

. 
. regress prehospital_interval i.hospital_cat

      Source |       SS           df       MS      Number of obs   =     1,003
-------------+----------------------------------   F(1, 1001)      =    186.13
       Model |  325.398464         1  325.398464   Prob > F        =    0.0000
    Residual |  1750.01752     1,001  1.74826925   R-squared       =    0.1568
-------------+----------------------------------   Adj R-squared   =    0.1559
       Total |  2075.41598     1,002  2.07127343   Root MSE        =    1.3222

--------------------------------------------------------------------------------
prehospital_~l |      Coef.   Std. Err.      t    P>|t|     [95% Conf. Interval]
---------------+----------------------------------------------------------------
  hospital_cat |
Control group  |   1.139235   .0835045    13.64   0.000     .9753713    1.303099
         _cons |   1.448515   .0587219    24.67   0.000     1.333283    1.563747
--------------------------------------------------------------------------------

. regress prehospital_interval i.hospital_cat, vce(cluster hospital)

Linear regression                               Number of obs     =      1,003
                                                F(1, 5)           =     177.40
                                                Prob > F          =     0.0000
                                                R-squared         =     0.1568
                                                Root MSE          =     1.3222

                                 (Std. Err. adjusted for 6 clusters in hospital)
--------------------------------------------------------------------------------
               |               Robust
prehospital_~l |      Coef.   Std. Err.      t    P>|t|     [95% Conf. Interval]
---------------+----------------------------------------------------------------
  hospital_cat |
Control group  |   1.139235   .0855332    13.32   0.000     .9193652    1.359105
         _cons |   1.448515   .0672663    21.53   0.000     1.275601    1.621428
--------------------------------------------------------------------------------

. regress prehospital_interval month#i.hospital_cat, vce(cluster hospital)

Linear regression                               Number of obs     =      1,003
                                                F(3, 5)           =          .
                                                Prob > F          =          .
                                                R-squared         =     0.1915
                                                Root MSE          =     1.3092

                                          (Std. Err. adjusted for 6 clusters in hospital)
-----------------------------------------------------------------------------------------
                        |               Robust
   prehospital_interval |      Coef.   Std. Err.      t    P>|t|     [95% Conf. Interval]
------------------------+----------------------------------------------------------------
     month#hospital_cat |
     244#Control group  |    1.13375     .26571     4.27   0.008     .4507206    1.816779
245#Intervention group  |  -.2464535   .1542748    -1.60   0.171    -.6430295    .1501225
     245#Control group  |   1.514091   .4595156     3.29   0.022     .3328685    2.695313
246#Intervention group  |  -.0254545    .503598    -0.05   0.962    -1.319994    1.269085
     246#Control group  |   1.505962   .2383002     6.32   0.001     .8933914    2.118532
247#Intervention group  |  -.1255233   .1901359    -0.66   0.538    -.6142832    .3632367
     247#Control group  |       .575   .2891896     1.99   0.103    -.1683854    1.318385
248#Intervention group  |  -.2753571   .2615979    -1.05   0.341     -.947816    .3971017
     248#Control group  |     .47125   .2231567     2.11   0.088    -.1023927    1.044893
249#Intervention group  |    -.25425   .1352411    -1.88   0.119    -.6018983    .0933983
     249#Control group  |    .619881   .1710698     3.62   0.015     .1801321     1.05963
250#Intervention group  |  -.3462209   .2935645    -1.18   0.291    -1.100853    .4084107
     250#Control group  |   .7514024   .5610939     1.34   0.238    -.6909354     2.19374
251#Intervention group  |  -.6214556   .1685101    -3.69   0.014    -1.054625   -.1882865
     251#Control group  |   .7648023   .2811412     2.72   0.042     .0421058    1.487499
252#Intervention group  |  -.0491667   .3345755    -0.15   0.889    -.9092205    .8108872
     252#Control group  |   1.021447   .3806962     2.68   0.044     .0428367    2.000058
253#Intervention group  |    .022378   .3823052     0.06   0.956    -.9603687    1.005125
     253#Control group  |   1.020988   .4258273     2.40   0.062    -.0736354    2.115612
254#Intervention group  |  -.0893182    .349353    -0.26   0.808    -.9873587    .8087224
     254#Control group  |   1.289451   .3661716     3.52   0.017     .3481772    2.230725
255#Intervention group  |  -.1716892   .2765125    -0.62   0.562    -.8824871    .5391087
     255#Control group  |   .7986111   .1193252     6.69   0.001     .4918759    1.105346
                        |
                  _cons |     1.6325   .1155234    14.13   0.000     1.335538    1.929462
-----------------------------------------------------------------------------------------

. margins month#i.hospital_cat

Adjusted predictions                            Number of obs     =      1,003
Model VCE    : Robust

Expression   : Linear prediction, predict()

-----------------------------------------------------------------------------------------
                        |            Delta-method
                        |     Margin   Std. Err.      t    P>|t|     [95% Conf. Interval]
------------------------+----------------------------------------------------------------
     month#hospital_cat |
244#Intervention group  |     1.6325   .1155234    14.13   0.000     1.335538    1.929462
     244#Control group  |    2.76625   .2392826    11.56   0.000     2.151155    3.381345
245#Intervention group  |   1.386047   .0397504    34.87   0.000     1.283865    1.488228
     245#Control group  |   3.146591   .4447571     7.07   0.001     2.003306    4.289875
246#Intervention group  |   1.607045   .4177147     3.85   0.012     .5332756    2.680815
     246#Control group  |   3.138462   .2084258    15.06   0.000     2.602686    3.674237
247#Intervention group  |   1.506977   .2592447     5.81   0.002      .840567    2.173387
     247#Control group  |     2.2075   .2651131     8.33   0.000     1.526005    2.888995
248#Intervention group  |   1.357143   .2067059     6.57   0.001     .8257884    1.888497
     248#Control group  |    2.10375   .1909274    11.02   0.000     1.612956    2.594544
249#Intervention group  |    1.37825   .0251101    54.89   0.000     1.313702    1.442798
     249#Control group  |   2.252381   .1261713    17.85   0.000     1.928047    2.576715
250#Intervention group  |   1.286279   .2439958     5.27   0.003      .659068     1.91349
     250#Control group  |   2.383902   .5490726     4.34   0.007     .9724664    3.795338
251#Intervention group  |   1.011044   .0958201    10.55   0.000     .7647311    1.257358
     251#Control group  |   2.397302   .2563098     9.35   0.000     1.738437    3.056168
252#Intervention group  |   1.583333    .246202     6.43   0.001     .9504511    2.216216
     252#Control group  |   2.653947    .362745     7.32   0.001     1.721482    3.586413
253#Intervention group  |   1.654878   .3905188     4.24   0.008     .6510174    2.658739
     253#Control group  |   2.653488   .4098575     6.47   0.001     1.599916    3.707061
254#Intervention group  |   1.543182   .3767905     4.10   0.009      .574611    2.511753
     254#Control group  |   2.921951   .3474708     8.41   0.000     2.028749    3.815153
255#Intervention group  |   1.460811   .1980176     7.38   0.001     .9517905    1.969831
     255#Control group  |   2.431111   .0298805    81.36   0.000     2.354301    2.507921
-----------------------------------------------------------------------------------------

. marginsplot, name(fig1, replace)

  Variables that uniquely identify margins: month hospital_cat

. regress prehospital_interval month##i.hospital_cat, vce(cluster hospital)

Linear regression                               Number of obs     =      1,003
                                                F(3, 5)           =          .
                                                Prob > F          =          .
                                                R-squared         =     0.1915
                                                Root MSE          =     1.3092

                                     (Std. Err. adjusted for 6 clusters in hospital)
------------------------------------------------------------------------------------
                   |               Robust
prehospital_inte~l |      Coef.   Std. Err.      t    P>|t|     [95% Conf. Interval]
-------------------+----------------------------------------------------------------
             month |
              245  |  -.2464535   .1542748    -1.60   0.171    -.6430295    .1501225
              246  |  -.0254545    .503598    -0.05   0.962    -1.319994    1.269085
              247  |  -.1255233   .1901359    -0.66   0.538    -.6142832    .3632367
              248  |  -.2753571   .2615979    -1.05   0.341     -.947816    .3971017
              249  |    -.25425   .1352411    -1.88   0.119    -.6018983    .0933983
              250  |  -.3462209   .2935645    -1.18   0.291    -1.100853    .4084107
              251  |  -.6214556   .1685101    -3.69   0.014    -1.054625   -.1882865
              252  |  -.0491667   .3345755    -0.15   0.889    -.9092205    .8108872
              253  |    .022378   .3823052     0.06   0.956    -.9603687    1.005125
              254  |  -.0893182    .349353    -0.26   0.808    -.9873587    .8087224
              255  |  -.1716892   .2765125    -0.62   0.562    -.8824871    .5391087
                   |
      hospital_cat |
    Control group  |    1.13375     .26571     4.27   0.008     .4507206    1.816779
                   |
month#hospital_cat |
245#Control group  |   .6267944   .3108545     2.02   0.100    -.1722825    1.425871
246#Control group  |   .3976661   .6648364     0.60   0.576     -1.31135    2.106682
247#Control group  |  -.4332267   .4684339    -0.92   0.397    -1.637374    .7709209
248#Control group  |  -.3871429   .2758695    -1.40   0.219    -1.096288    .3220022
249#Control group  |   -.259619   .2093699    -1.24   0.270    -.7978216    .2785835
250#Control group  |  -.0361266   .4813222    -0.08   0.943    -1.273405    1.201151
251#Control group  |   .2525079   .4317696     0.58   0.584    -.8573912    1.362407
252#Control group  |   -.063136   .5838314    -0.11   0.918    -1.563922    1.437651
253#Control group  |  -.1351397   .6900827    -0.20   0.852    -1.909054    1.638774
254#Control group  |   .2450194   .5911643     0.41   0.696    -1.274617    1.764656
255#Control group  |  -.1634497   .3772613    -0.43   0.683    -1.133231    .8063313
                   |
             _cons |     1.6325   .1155234    14.13   0.000     1.335538    1.929462
------------------------------------------------------------------------------------

. margins month#hospital_cat

Adjusted predictions                            Number of obs     =      1,003
Model VCE    : Robust

Expression   : Linear prediction, predict()

-----------------------------------------------------------------------------------------
                        |            Delta-method
                        |     Margin   Std. Err.      t    P>|t|     [95% Conf. Interval]
------------------------+----------------------------------------------------------------
     month#hospital_cat |
244#Intervention group  |     1.6325   .1155234    14.13   0.000     1.335538    1.929462
     244#Control group  |    2.76625   .2392826    11.56   0.000     2.151155    3.381345
245#Intervention group  |   1.386047   .0397504    34.87   0.000     1.283865    1.488228
     245#Control group  |   3.146591   .4447571     7.07   0.001     2.003306    4.289875
246#Intervention group  |   1.607045   .4177147     3.85   0.012     .5332756    2.680815
     246#Control group  |   3.138462   .2084258    15.06   0.000     2.602686    3.674237
247#Intervention group  |   1.506977   .2592447     5.81   0.002      .840567    2.173387
     247#Control group  |     2.2075   .2651131     8.33   0.000     1.526005    2.888995
248#Intervention group  |   1.357143   .2067059     6.57   0.001     .8257884    1.888497
     248#Control group  |    2.10375   .1909274    11.02   0.000     1.612956    2.594544
249#Intervention group  |    1.37825   .0251101    54.89   0.000     1.313702    1.442798
     249#Control group  |   2.252381   .1261713    17.85   0.000     1.928047    2.576715
250#Intervention group  |   1.286279   .2439958     5.27   0.003      .659068     1.91349
     250#Control group  |   2.383902   .5490726     4.34   0.007     .9724664    3.795338
251#Intervention group  |   1.011044   .0958201    10.55   0.000     .7647311    1.257358
     251#Control group  |   2.397302   .2563098     9.35   0.000     1.738437    3.056168
252#Intervention group  |   1.583333    .246202     6.43   0.001     .9504511    2.216216
     252#Control group  |   2.653947    .362745     7.32   0.001     1.721482    3.586413
253#Intervention group  |   1.654878   .3905188     4.24   0.008     .6510174    2.658739
     253#Control group  |   2.653488   .4098575     6.47   0.001     1.599916    3.707061
254#Intervention group  |   1.543182   .3767905     4.10   0.009      .574611    2.511753
     254#Control group  |   2.921951   .3474708     8.41   0.000     2.028749    3.815153
255#Intervention group  |   1.460811   .1980176     7.38   0.001     .9517905    1.969831
     255#Control group  |   2.431111   .0298805    81.36   0.000     2.354301    2.507921
-----------------------------------------------------------------------------------------

. marginsplot

  Variables that uniquely identify margins: month hospital_cat

. graph box prehospital_interval , by( hospital_cat )

. 
. mixed prehospital_interval month##i.hospital_cat || hospital:,

Performing EM optimization: 

Performing gradient-based optimization: 

Iteration 0:   log likelihood = -1681.3252  
Iteration 1:   log likelihood = -1681.2609  
Iteration 2:   log likelihood = -1681.2608  

Computing standard errors:

Mixed-effects ML regression                     Number of obs     =      1,003
Group variable: hospital                        Number of groups  =          6

                                                Obs per group:
                                                              min =        141
                                                              avg =      167.2
                                                              max =        189

                                                Wald chi2(23)     =     237.57
Log likelihood = -1681.2608                     Prob > chi2       =     0.0000

--------------------------------------------------------------------------------------
prehospital_interval |      Coef.   Std. Err.      z    P>|z|     [95% Conf. Interval]
---------------------+----------------------------------------------------------------
               month |
                245  |  -.2464535   .2841293    -0.87   0.386    -.8033366    .3104297
                246  |  -.0254546    .282569    -0.09   0.928    -.5792796    .5283705
                247  |  -.1255233   .2841293    -0.44   0.659    -.6824064    .4313599
                248  |  -.2753571   .2857547    -0.96   0.335    -.8354262    .2847119
                249  |    -.25425   .2892186    -0.88   0.379     -.821108     .312608
                250  |  -.3462209   .2841293    -1.22   0.223    -.9031041    .2106622
                251  |  -.6214556   .2810699    -2.21   0.027    -1.172342   -.0705686
                252  |  -.0491667   .2810699    -0.17   0.861    -.6000536    .5017203
                253  |    .022378   .2874496     0.08   0.938    -.5410129     .585769
                254  |  -.0893182    .282569    -0.32   0.752    -.6431432    .4645068
                255  |  -.1716892   .2950229    -0.58   0.561    -.7499234     .406545
                     |
        hospital_cat |
      Control group  |    1.13375   .2892186     3.92   0.000      .566892    1.700608
                     |
  month#hospital_cat |
  245#Control group  |   .6267944   .4007177     1.56   0.118    -.1585978    1.412187
  246#Control group  |   .3976661   .4056661     0.98   0.327    -.3974249    1.192757
  247#Control group  |  -.4332267   .4054341    -1.07   0.285    -1.227863    .3614095
  248#Control group  |  -.3871429   .4065749    -0.95   0.341    -1.184015    .4097293
  249#Control group  |   -.259619   .4065749    -0.64   0.523    -1.056491    .5372531
  250#Control group  |  -.0361266   .4041741    -0.09   0.929    -.8282934    .7560401
  251#Control group  |   .2525079    .399662     0.63   0.528    -.5308153    1.035831
  252#Control group  |   -.063136   .4060159    -0.16   0.876    -.8589125    .7326406
  253#Control group  |  -.1351397   .4041741    -0.33   0.738    -.9273064    .6570271
  254#Control group  |   .2450194   .4030788     0.61   0.543    -.5450005    1.035039
  255#Control group  |  -.1634497   .4074786    -0.40   0.688     -.962093    .6351936
                     |
               _cons |     1.6325   .2045084     7.98   0.000     1.231671    2.033329
--------------------------------------------------------------------------------------

------------------------------------------------------------------------------
  Random-effects Parameters  |   Estimate   Std. Err.     [95% Conf. Interval]
-----------------------------+------------------------------------------------
hospital: Identity           |
                  var(_cons) |   6.79e-09   3.21e-06             0           .
-----------------------------+------------------------------------------------
               var(Residual) |   1.672948   .0747077      1.532748    1.825971
------------------------------------------------------------------------------
LR test vs. linear model: chibar2(01) = 0.00          Prob >= chibar2 = 1.0000

. margins month#hospital_cat

Adjusted predictions                            Number of obs     =      1,003

Expression   : Linear prediction, fixed portion, predict()

-----------------------------------------------------------------------------------------
                        |            Delta-method
                        |     Margin   Std. Err.      z    P>|z|     [95% Conf. Interval]
------------------------+----------------------------------------------------------------
     month#hospital_cat |
244#Intervention group  |     1.6325   .2045084     7.98   0.000     1.231671    2.033329
     244#Control group  |    2.76625   .2045084    13.53   0.000     2.365421    3.167079
245#Intervention group  |   1.386047   .1972454     7.03   0.000     .9994526     1.77264
     245#Control group  |   3.146591   .1949911    16.14   0.000     2.764415    3.528766
246#Intervention group  |   1.607045   .1949911     8.24   0.000      1.22487    1.989221
     246#Control group  |   3.138462   .2071137    15.15   0.000     2.732526    3.544397
247#Intervention group  |   1.506977   .1972454     7.64   0.000     1.120383    1.893571
     247#Control group  |     2.2075   .2045084    10.79   0.000     1.806671    2.608329
248#Intervention group  |   1.357143   .1995798     6.80   0.000     .9659737    1.748312
     248#Control group  |    2.10375   .2045084    10.29   0.000     1.702921    2.504579
249#Intervention group  |    1.37825   .2045084     6.74   0.000     .9774209    1.779079
     249#Control group  |   2.252381   .1995798    11.29   0.000     1.861212     2.64355
250#Intervention group  |   1.286279   .1972454     6.52   0.000     .8996851    1.672873
     250#Control group  |   2.383902    .201999    11.80   0.000     1.987992    2.779813
251#Intervention group  |   1.011044   .1928124     5.24   0.000     .6331391     1.38895
     251#Control group  |   2.397302   .1972454    12.15   0.000     2.010708    2.783896
252#Intervention group  |   1.583333   .1928124     8.21   0.000     1.205428    1.961239
     252#Control group  |   2.653947   .2098212    12.65   0.000     2.242705    3.065189
253#Intervention group  |   1.654878    .201999     8.19   0.000     1.258967    2.050789
     253#Control group  |   2.653488   .1972454    13.45   0.000     2.266894    3.040082
254#Intervention group  |   1.543182   .1949911     7.91   0.000     1.161006    1.925357
     254#Control group  |   2.921951    .201999    14.47   0.000      2.52604    3.317862
255#Intervention group  |   1.460811   .2126377     6.87   0.000     1.044049    1.877573
     255#Control group  |   2.431111   .1928124    12.61   0.000     2.053206    2.809016
-----------------------------------------------------------------------------------------

. marginsplot

  Variables that uniquely identify margins: month hospital_cat

. contrast month#hospital_cat

Contrasts of marginal linear predictions

Margins      : asbalanced

------------------------------------------------------
                   |         df        chi2     P>chi2
-------------------+----------------------------------
prehospital_inte~l |
month#hospital_cat |         11       14.25     0.2192
------------------------------------------------------

. 
. /* Objective 2
> Compare the mean TEFS score and TOMS score between the intervetion and control groups */
. * TEFS
. hist total_tefs, normal
(bin=29, start=-325, width=21.551724)

. hist total_tefs, by(hospital_cat) normal

. swilk total_tefs 

                   Shapiro-Wilk W test for normal data

    Variable |        Obs       W           V         z       Prob>z
-------------+------------------------------------------------------
  total_tefs |      1,000    0.98249     11.042     5.948    0.00000

. 
. summ total_tefs, detail

     Total Trauma Expectation Factor Score (TEFS) score
-------------------------------------------------------------
      Percentiles      Smallest
 1%         -300           -325
 5%         -225           -325
10%         -200           -325       Obs               1,000
25%          -50           -325       Sum of Wgt.       1,000

50%           75                      Mean             80.225
                        Largest       Std. Dev.      178.4206
75%          275            300
90%          300            300       Variance       31833.91
95%          300            300       Skewness         -.2976
99%          300            300       Kurtosis       2.001724

. by hospital_cat: summ total_tefs, detail

-----------------------------------------------------------------------------------------------------------------------------------------------------------------------------------------------------------------
-> hospital_cat = Int

     Total Trauma Expectation Factor Score (TEFS) score
-------------------------------------------------------------
      Percentiles      Smallest
 1%         -275           -325
 5%         -225           -300
10%         -175           -300       Obs                 507
25%          -25           -275       Sum of Wgt.         507

50%          100                      Mean           93.58974
                        Largest       Std. Dev.      175.0729
75%          275            300
90%          300            300       Variance       30650.53
95%          300            300       Skewness      -.3881559
99%          300            300       Kurtosis       2.042281

-----------------------------------------------------------------------------------------------------------------------------------------------------------------------------------------------------------------
-> hospital_cat = Con

     Total Trauma Expectation Factor Score (TEFS) score
-------------------------------------------------------------
      Percentiles      Smallest
 1%         -300           -325
 5%         -225           -325
10%         -200           -325       Obs                 493
25%          -50           -325       Sum of Wgt.         493

50%           50                      Mean           66.48073
                        Largest       Std. Dev.      180.9484
75%          250            300
90%          300            300       Variance       32742.32
95%          300            300       Skewness      -.2034411
99%          300            300       Kurtosis       1.984066


. 
. robvar total_tefs, by(hospital_cat) 

            | Summary of Total Trauma Expectation
   Hospital |      Factor Score (TEFS) score
   Category |        Mean   Std. Dev.       Freq.
------------+------------------------------------
  Intervent |        93.6       175.1         507
  Control g |        66.5       180.9         493
------------+------------------------------------
      Total |        80.2       178.4       1,000

W0  =  0.53808590   df(1, 998)     Pr > F = 0.46339935

W50 =  0.39860101   df(1, 998)     Pr > F = 0.52795721

W10 =  0.89264541   df(1, 998)     Pr > F = 0.34499011

. ttest total_tefs, by(hospital_cat)

Two-sample t test with equal variances
------------------------------------------------------------------------------
   Group |     Obs        Mean    Std. Err.   Std. Dev.   [95% Conf. Interval]
---------+--------------------------------------------------------------------
Interven |     507    93.58974    7.775261    175.0729    78.31397    108.8655
 Control |     493    66.48073    8.149505    180.9484     50.4686    82.49286
---------+--------------------------------------------------------------------
combined |   1,000      80.225    5.642155    178.4206    69.15317    91.29683
---------+--------------------------------------------------------------------
    diff |            27.10901    11.25841                5.016138    49.20189
------------------------------------------------------------------------------
    diff = mean(Interven) - mean(Control)                         t =   2.4079
Ho: diff = 0                                     degrees of freedom =      998

    Ha: diff < 0                 Ha: diff != 0                 Ha: diff > 0
 Pr(T < t) = 0.9919         Pr(|T| > |t|) = 0.0162          Pr(T > t) = 0.0081

. ranksum total_tefs, by(hospital_cat)

Two-sample Wilcoxon rank-sum (Mann-Whitney) test

hospital_cat |      obs    rank sum    expected
-------------+---------------------------------
Intervention |      507    264667.5    253753.5
Control grou |      493    235832.5    246746.5
-------------+---------------------------------
    combined |     1000      500500      500500

unadjusted variance    20850079
adjustment for ties  -298184.54
                     ----------
adjusted variance      20551895

Ho: total~fs(hospit~t==Intervention group) = total~fs(hospit~t==Control group)
             z =   2.407
    Prob > |z| =   0.0161

. median total_tefs, by(hospital_cat)

Median test

   Greater |
  than the |   Hospital Category
    median | Intervent  Control g |     Total
-----------+----------------------+----------
        no |       250        281 |       531 
       yes |       257        212 |       469 
-----------+----------------------+----------
     Total |       507        493 |     1,000 

          Pearson chi2(1) =   5.9327   Pr = 0.015

   Continuity corrected:
          Pearson chi2(1) =   5.6280   Pr = 0.018

. 
. regress total_tefs i.hospital_cat

      Source |       SS           df       MS      Number of obs   =     1,000
-------------+----------------------------------   F(1, 998)       =      5.80
       Model |  183688.641         1  183688.641   Prob > F        =    0.0162
    Residual |  31618385.7       998  31681.7492   R-squared       =    0.0058
-------------+----------------------------------   Adj R-squared   =    0.0048
       Total |  31802074.4       999  31833.9083   Root MSE        =    177.99

--------------------------------------------------------------------------------
    total_tefs |      Coef.   Std. Err.      t    P>|t|     [95% Conf. Interval]
---------------+----------------------------------------------------------------
  hospital_cat |
Control group  |  -27.10901   11.25841    -2.41   0.016    -49.20189   -5.016138
         _cons |   93.58974   7.904977    11.84   0.000     78.07746     109.102
--------------------------------------------------------------------------------

. regress total_tefs i.hospital_cat, vce(cluster hospital)

Linear regression                               Number of obs     =      1,000
                                                F(1, 5)           =       0.39
                                                Prob > F          =     0.5584
                                                R-squared         =     0.0058
                                                Root MSE          =     177.99

                                 (Std. Err. adjusted for 6 clusters in hospital)
--------------------------------------------------------------------------------
               |               Robust
    total_tefs |      Coef.   Std. Err.      t    P>|t|     [95% Conf. Interval]
---------------+----------------------------------------------------------------
  hospital_cat |
Control group  |  -27.10901   43.25849    -0.63   0.558    -138.3085    84.09047
         _cons |   93.58974   34.45981     2.72   0.042     5.007977    182.1715
--------------------------------------------------------------------------------

. regress total_tefs i.hospital_cat month#i.hospital_cat, vce(cluster hospital)

Linear regression                               Number of obs     =      1,000
                                                F(3, 5)           =          .
                                                Prob > F          =          .
                                                R-squared         =     0.0859
                                                Root MSE          =     172.58

                                          (Std. Err. adjusted for 6 clusters in hospital)
-----------------------------------------------------------------------------------------
                        |               Robust
             total_tefs |      Coef.   Std. Err.      t    P>|t|     [95% Conf. Interval]
------------------------+----------------------------------------------------------------
           hospital_cat |
         Control group  |         65   97.68347     0.67   0.535    -186.1034    316.1034
                        |
     month#hospital_cat |
245#Intervention group  |  -48.11047   17.69703    -2.72   0.042    -93.60213   -2.618796
     245#Control group  |  -45.08721   98.26752    -0.46   0.666    -297.6919    207.5175
246#Intervention group  |  -61.93182   30.12146    -2.06   0.095    -139.3615    15.49785
     246#Control group  |  -35.72368   73.78897    -0.48   0.649    -225.4043    153.9569
247#Intervention group  |   38.51744   55.08542     0.70   0.516    -103.0841     180.119
     247#Control group  |        -25   85.72248    -0.29   0.782    -245.3566    195.3566
248#Intervention group  |    .297619   46.43599     0.01   0.995    -119.0699    119.6651
     248#Control group  |  -187.9167   12.47726   -15.06   0.000    -219.9905   -155.8428
249#Intervention group  |         10   45.79079     0.22   0.836     -107.709     127.709
     249#Control group  |  -159.9405   58.17954    -2.75   0.040    -309.4957   -10.38521
250#Intervention group  |    1.30814   48.29201     0.03   0.979    -122.8304    125.4467
     250#Control group  |    -171.25   48.92729    -3.50   0.017    -297.0216    -45.4784
251#Intervention group  |   9.305556   46.98313     0.20   0.851    -111.4684    130.0795
     251#Control group  |   -143.343   10.31127   -13.90   0.000     -169.849   -116.8371
252#Intervention group  |  -95.69444    46.5642    -2.06   0.095    -215.3915    24.00264
     252#Control group  |  -110.0658   61.46361    -1.79   0.133     -268.063    47.93146
253#Intervention group  |   16.31098   85.91451     0.19   0.857    -204.5393    237.1612
     253#Control group  |  -149.7384   44.90484    -3.33   0.021    -265.1699    -34.3068
254#Intervention group  |  -22.72727   95.99105    -0.24   0.822    -269.4801    224.0256
     254#Control group  |  -141.9817   16.44931    -8.63   0.000     -184.266   -99.69742
255#Intervention group  |   12.66892   109.9698     0.12   0.913    -270.0175    295.3553
     255#Control group  |  -81.80556   27.06182    -3.02   0.029    -151.3702   -12.24093
                        |
                  _cons |     106.25   84.01681     1.26   0.262    -109.7221    322.2221
-----------------------------------------------------------------------------------------

. margins month#i.hospital_cat

Adjusted predictions                            Number of obs     =      1,000
Model VCE    : Robust

Expression   : Linear prediction, predict()

-----------------------------------------------------------------------------------------
                        |            Delta-method
                        |     Margin   Std. Err.      t    P>|t|     [95% Conf. Interval]
------------------------+----------------------------------------------------------------
     month#hospital_cat |
244#Intervention group  |     106.25   84.01681     1.26   0.262    -109.7221    322.2221
     244#Control group  |     171.25   49.83208     3.44   0.019     43.15255    299.3474
245#Intervention group  |   58.13953    66.6914     0.87   0.423    -113.2962    229.5752
     245#Control group  |   126.1628   84.82192     1.49   0.197     -91.8789    344.2045
246#Intervention group  |   44.31818   62.02865     0.71   0.507    -115.1315    203.7679
     246#Control group  |   135.5263   46.57204     2.91   0.033     15.80909    255.2435
247#Intervention group  |   144.7674    29.9901     4.83   0.005     67.67543    221.8595
     247#Control group  |     146.25   65.42174     2.24   0.076    -21.92194    314.4219
248#Intervention group  |   106.5476     37.671     2.83   0.037     9.711241     203.384
     248#Control group  |  -16.66667   49.83291    -0.33   0.752    -144.7662    111.4329
249#Intervention group  |     116.25   40.36453     2.88   0.035     12.48968    220.0103
     249#Control group  |   11.30952   21.98984     0.51   0.629    -45.21717    67.83622
250#Intervention group  |   107.5581   36.64095     2.94   0.032     13.36957    201.7467
     250#Control group  |   7.11e-14   30.65683     0.00   1.000     -78.8059     78.8059
251#Intervention group  |   115.5556   62.83631     1.84   0.125    -45.97031    277.0814
     251#Control group  |   27.90698   40.95469     0.68   0.526    -77.37041    133.1844
252#Intervention group  |   10.55556   38.01791     0.28   0.792    -87.17259    108.2837
     252#Control group  |   61.18421   23.21934     2.64   0.046     1.496986    120.8714
253#Intervention group  |    122.561   1.899844    64.51   0.000     117.6773    127.4447
     253#Control group  |   21.51163   21.83863     0.99   0.370    -34.62635    77.64961
254#Intervention group  |   83.52273   29.11383     2.87   0.035     8.683244    158.3622
     254#Control group  |   29.26829   43.17255     0.68   0.528    -81.71028    140.2469
255#Intervention group  |   118.9189   47.11768     2.52   0.053    -2.200945    240.0388
     255#Control group  |   89.44444   62.65414     1.43   0.213    -71.61316     250.502
-----------------------------------------------------------------------------------------

. marginsplot, name(fig2, replace)

  Variables that uniquely identify margins: month hospital_cat

. regress total_tefs month##i.hospital_cat, vce(cluster hospital)

Linear regression                               Number of obs     =      1,000
                                                F(3, 5)           =          .
                                                Prob > F          =          .
                                                R-squared         =     0.0859
                                                Root MSE          =     172.58

                                     (Std. Err. adjusted for 6 clusters in hospital)
------------------------------------------------------------------------------------
                   |               Robust
        total_tefs |      Coef.   Std. Err.      t    P>|t|     [95% Conf. Interval]
-------------------+----------------------------------------------------------------
             month |
              245  |  -48.11047   17.69703    -2.72   0.042    -93.60213   -2.618796
              246  |  -61.93182   30.12146    -2.06   0.095    -139.3615    15.49785
              247  |   38.51744   55.08542     0.70   0.516    -103.0841     180.119
              248  |    .297619   46.43599     0.01   0.995    -119.0699    119.6651
              249  |         10   45.79079     0.22   0.836     -107.709     127.709
              250  |    1.30814   48.29201     0.03   0.979    -122.8304    125.4467
              251  |   9.305556   46.98313     0.20   0.851    -111.4684    130.0795
              252  |  -95.69444    46.5642    -2.06   0.095    -215.3915    24.00264
              253  |   16.31098   85.91451     0.19   0.857    -204.5393    237.1612
              254  |  -22.72727   95.99105    -0.24   0.822    -269.4801    224.0256
              255  |   12.66892   109.9698     0.12   0.913    -270.0175    295.3553
                   |
      hospital_cat |
    Control group  |         65   97.68347     0.67   0.535    -186.1034    316.1034
                   |
month#hospital_cat |
245#Control group  |   3.023256   99.84834     0.03   0.977    -253.6451    259.6916
246#Control group  |   26.20813   79.70015     0.33   0.756    -178.6676    231.0839
247#Control group  |  -63.51744   101.8958    -0.62   0.560    -325.4488     198.414
248#Control group  |  -188.2143   48.08308    -3.91   0.011    -311.8158   -64.61279
249#Control group  |  -169.9405    74.0382    -2.30   0.070    -360.2617    20.38078
250#Control group  |  -172.5581   68.74589    -2.51   0.054    -349.2751    4.158798
251#Control group  |  -152.6486   48.10131    -3.17   0.025    -276.2969   -29.00021
252#Control group  |  -14.37135   77.11031    -0.19   0.859    -212.5897     183.847
253#Control group  |  -166.0493   96.94198    -1.71   0.147    -415.2466    83.14795
254#Control group  |  -119.2544   97.39025    -1.22   0.275     -369.604    131.0952
255#Control group  |  -94.47447   113.2506    -0.83   0.442    -385.5944    196.6455
                   |
             _cons |     106.25   84.01681     1.26   0.262    -109.7221    322.2221
------------------------------------------------------------------------------------

. margins month#hospital_cat

Adjusted predictions                            Number of obs     =      1,000
Model VCE    : Robust

Expression   : Linear prediction, predict()

-----------------------------------------------------------------------------------------
                        |            Delta-method
                        |     Margin   Std. Err.      t    P>|t|     [95% Conf. Interval]
------------------------+----------------------------------------------------------------
     month#hospital_cat |
244#Intervention group  |     106.25   84.01681     1.26   0.262    -109.7221    322.2221
     244#Control group  |     171.25   49.83208     3.44   0.019     43.15255    299.3474
245#Intervention group  |   58.13953    66.6914     0.87   0.423    -113.2962    229.5752
     245#Control group  |   126.1628   84.82192     1.49   0.197     -91.8789    344.2045
246#Intervention group  |   44.31818   62.02865     0.71   0.507    -115.1315    203.7679
     246#Control group  |   135.5263   46.57204     2.91   0.033     15.80909    255.2435
247#Intervention group  |   144.7674    29.9901     4.83   0.005     67.67543    221.8595
     247#Control group  |     146.25   65.42174     2.24   0.076    -21.92194    314.4219
248#Intervention group  |   106.5476     37.671     2.83   0.037     9.711241     203.384
     248#Control group  |  -16.66667   49.83291    -0.33   0.752    -144.7662    111.4329
249#Intervention group  |     116.25   40.36453     2.88   0.035     12.48968    220.0103
     249#Control group  |   11.30952   21.98984     0.51   0.629    -45.21717    67.83622
250#Intervention group  |   107.5581   36.64095     2.94   0.032     13.36957    201.7467
     250#Control group  |   9.95e-14   30.65683     0.00   1.000     -78.8059     78.8059
251#Intervention group  |   115.5556   62.83631     1.84   0.125    -45.97031    277.0814
     251#Control group  |   27.90698   40.95469     0.68   0.526    -77.37041    133.1844
252#Intervention group  |   10.55556   38.01791     0.28   0.792    -87.17259    108.2837
     252#Control group  |   61.18421   23.21934     2.64   0.046     1.496986    120.8714
253#Intervention group  |    122.561   1.899844    64.51   0.000     117.6773    127.4447
     253#Control group  |   21.51163   21.83863     0.99   0.370    -34.62635    77.64961
254#Intervention group  |   83.52273   29.11383     2.87   0.035     8.683244    158.3622
     254#Control group  |   29.26829   43.17255     0.68   0.528    -81.71028    140.2469
255#Intervention group  |   118.9189   47.11768     2.52   0.053    -2.200945    240.0388
     255#Control group  |   89.44444   62.65414     1.43   0.213    -71.61316     250.502
-----------------------------------------------------------------------------------------

. marginsplot

  Variables that uniquely identify margins: month hospital_cat

. graph box total_tefs , by( hospital_cat )

. 
. * TOMS
. hist total_toms, normal
(bin=28, start=-275, width=20.535714)

. hist total_toms, by(hospital_cat) normal

. swilk total_toms 

                   Shapiro-Wilk W test for normal data

    Variable |        Obs       W           V         z       Prob>z
-------------+------------------------------------------------------
  total_toms |        805    0.95151     25.103     7.910    0.00000

. 
. summ total_toms, detail

          Total Trauma Outcome Measure Score (TOMS)
-------------------------------------------------------------
      Percentiles      Smallest
 1%         -250           -275
 5%         -225           -275
10%         -175           -275       Obs                 805
25%           25           -275       Sum of Wgt.         805

50%          200                      Mean           137.8311
                        Largest       Std. Dev.      178.8732
75%          300            300
90%          300            300       Variance       31995.61
95%          300            300       Skewness      -.7997974
99%          300            300       Kurtosis       2.331428

. by hospital_cat: summ total_toms, detail

-----------------------------------------------------------------------------------------------------------------------------------------------------------------------------------------------------------------
-> hospital_cat = Int

          Total Trauma Outcome Measure Score (TOMS)
-------------------------------------------------------------
      Percentiles      Smallest
 1%         -250           -275
 5%         -225           -275
10%         -175           -275       Obs                 438
25%           50           -275       Sum of Wgt.         438

50%          200                      Mean           145.0457
                        Largest       Std. Dev.        177.63
75%          300            300
90%          300            300       Variance        31552.4
95%          300            300       Skewness      -.9100967
99%          300            300       Kurtosis       2.566354

-----------------------------------------------------------------------------------------------------------------------------------------------------------------------------------------------------------------
-> hospital_cat = Con

          Total Trauma Outcome Measure Score (TOMS)
-------------------------------------------------------------
      Percentiles      Smallest
 1%         -250           -275
 5%         -200           -250
10%         -175           -250       Obs                 367
25%            0           -250       Sum of Wgt.         367

50%          175                      Mean           129.2207
                        Largest       Std. Dev.      180.2098
75%          300            300
90%          300            300       Variance       32475.58
95%          300            300       Skewness      -.6744801
99%          300            300       Kurtosis       2.097774


. 
. robvar total_toms, by(hospital_cat) 

            |   Summary of Total Trauma Outcome
   Hospital |        Measure Score (TOMS)
   Category |        Mean   Std. Dev.       Freq.
------------+------------------------------------
  Intervent |       145.0       177.6         438
  Control g |       129.2       180.2         367
------------+------------------------------------
      Total |       137.8       178.9         805

W0  =  0.98355582   df(1, 803)     Pr > F = 0.32162125

W50 =  1.19210871   df(1, 803)     Pr > F = 0.27523209

W10 =  1.28043172   df(1, 803)     Pr > F = 0.25815659

. ttest total_toms, by(hospital_cat)

Two-sample t test with equal variances
------------------------------------------------------------------------------
   Group |     Obs        Mean    Std. Err.   Std. Dev.   [95% Conf. Interval]
---------+--------------------------------------------------------------------
Interven |     438    145.0457    8.487488      177.63    128.3643     161.727
 Control |     367    129.2207    9.406876    180.2098    110.7224     147.719
---------+--------------------------------------------------------------------
combined |     805    137.8311    6.304451    178.8732    125.4559    150.2062
---------+--------------------------------------------------------------------
    diff |            15.82495    12.65379               -9.013465    40.66337
------------------------------------------------------------------------------
    diff = mean(Interven) - mean(Control)                         t =   1.2506
Ho: diff = 0                                     degrees of freedom =      803

    Ha: diff < 0                 Ha: diff != 0                 Ha: diff > 0
 Pr(T < t) = 0.8943         Pr(|T| > |t|) = 0.2114          Pr(T > t) = 0.1057

. ranksum total_toms, by(hospital_cat)

Two-sample Wilcoxon rank-sum (Mann-Whitney) test

hospital_cat |      obs    rank sum    expected
-------------+---------------------------------
Intervention |      438      180298      176514
Control grou |      367      144117      147901
-------------+---------------------------------
    combined |      805      324415      324415

unadjusted variance    10796773
adjustment for ties  -578208.62
                     ----------
adjusted variance      10218564

Ho: total~ms(hospit~t==Intervention group) = total~ms(hospit~t==Control group)
             z =   1.184
    Prob > |z| =   0.2365

. median total_toms, by(hospital_cat)

Median test

   Greater |
  than the |   Hospital Category
    median | Intervent  Control g |     Total
-----------+----------------------+----------
        no |       220        197 |       417 
       yes |       218        170 |       388 
-----------+----------------------+----------
     Total |       438        367 |       805 

          Pearson chi2(1) =   0.9520   Pr = 0.329

   Continuity corrected:
          Pearson chi2(1) =   0.8189   Pr = 0.366

. 
. regress total_toms i.hospital_cat

      Source |       SS           df       MS      Number of obs   =       805
-------------+----------------------------------   F(1, 803)       =      1.56
       Model |  50006.8142         1  50006.8142   Prob > F        =    0.2114
    Residual |  25674462.2       803  31973.1783   R-squared       =    0.0019
-------------+----------------------------------   Adj R-squared   =    0.0007
       Total |    25724469       804  31995.6082   Root MSE        =    178.81

--------------------------------------------------------------------------------
    total_toms |      Coef.   Std. Err.      t    P>|t|     [95% Conf. Interval]
---------------+----------------------------------------------------------------
  hospital_cat |
Control group  |  -15.82495   12.65379    -1.25   0.211    -40.66337    9.013465
         _cons |   145.0457   8.543894    16.98   0.000     128.2747    161.8167
--------------------------------------------------------------------------------

. regress total_toms i.hospital_cat, vce(cluster hospital)

Linear regression                               Number of obs     =        805
                                                F(1, 5)           =       0.32
                                                Prob > F          =     0.5944
                                                R-squared         =     0.0019
                                                Root MSE          =     178.81

                                 (Std. Err. adjusted for 6 clusters in hospital)
--------------------------------------------------------------------------------
               |               Robust
    total_toms |      Coef.   Std. Err.      t    P>|t|     [95% Conf. Interval]
---------------+----------------------------------------------------------------
  hospital_cat |
Control group  |  -15.82495   27.84826    -0.57   0.594    -87.41119    55.76128
         _cons |   145.0457   21.16078     6.85   0.001     90.65015    199.4412
--------------------------------------------------------------------------------

. regress total_toms i.hospital_cat month#i.hospital_cat, vce(cluster hospital)

Linear regression                               Number of obs     =        805
                                                F(3, 5)           =          .
                                                Prob > F          =          .
                                                R-squared         =     0.0944
                                                Root MSE          =     172.71

                                          (Std. Err. adjusted for 6 clusters in hospital)
-----------------------------------------------------------------------------------------
                        |               Robust
             total_toms |      Coef.   Std. Err.      t    P>|t|     [95% Conf. Interval]
------------------------+----------------------------------------------------------------
           hospital_cat |
         Control group  |   59.09344   70.86343     0.83   0.442    -123.0668    241.2537
                        |
     month#hospital_cat |
245#Intervention group  |  -69.57804   64.90054    -1.07   0.333    -236.4102    97.25411
     245#Control group  |  -62.67641   81.28629    -0.77   0.476    -271.6295    146.2766
246#Intervention group  |  -80.22819   61.56083    -1.30   0.249    -238.4753    78.01895
     246#Control group  |  -63.45766   56.66896    -1.12   0.314    -209.1298    82.21453
247#Intervention group  |   7.019704   70.02418     0.10   0.924    -172.9832    187.0226
     247#Control group  |  -69.64516   45.79299    -1.52   0.189    -187.3598    48.06947
248#Intervention group  |  -3.694581   89.56552    -0.04   0.969    -233.9301    226.5409
     248#Control group  |  -120.1613   18.92299    -6.35   0.001    -168.8044   -71.51818
249#Intervention group  |  -45.65887   55.43181    -0.82   0.448    -188.1509    96.83315
     249#Control group  |  -167.4785   42.61095    -3.93   0.011    -277.0134   -57.94355
250#Intervention group  |  -14.97278   28.99236    -0.52   0.628    -89.50001    59.55445
     250#Control group  |   -166.129   48.73838    -3.41   0.019     -291.415   -40.84305
251#Intervention group  |  -65.73777   39.00038    -1.69   0.153    -165.9914     34.5159
     251#Control group  |  -238.5023   45.13001    -5.28   0.003    -354.5127   -122.4919
252#Intervention group  |  -143.1733   62.72424    -2.28   0.071    -304.4111    18.06445
     252#Control group  |   -162.788   74.72276    -2.18   0.081     -354.869    29.29295
253#Intervention group  |  -89.67672   24.22153    -3.70   0.014    -151.9401   -27.41331
     253#Control group  |   -175.288   79.64962    -2.20   0.079    -380.0339    29.45785
254#Intervention group  |  -83.42672   44.14033    -1.89   0.117     -196.893     30.0396
     254#Control group  |  -165.2605   17.41011    -9.49   0.000    -210.0147   -120.5064
255#Intervention group  |  -13.46349   104.3966    -0.13   0.902    -281.8235    254.8965
     255#Control group  |  -121.6708   53.14338    -2.29   0.071    -258.2802    14.93862
                        |
                  _cons |   196.5517   68.19684     2.88   0.035     21.24616    371.8573
-----------------------------------------------------------------------------------------

. margins month#i.hospital_cat

Adjusted predictions                            Number of obs     =        805
Model VCE    : Robust

Expression   : Linear prediction, predict()

-----------------------------------------------------------------------------------------
                        |            Delta-method
                        |     Margin   Std. Err.      t    P>|t|     [95% Conf. Interval]
------------------------+----------------------------------------------------------------
     month#hospital_cat |
244#Intervention group  |   196.5517   68.19684     2.88   0.035     21.24616    371.8573
     244#Control group  |   255.6452   19.25658    13.28   0.000     206.1446    305.1458
245#Intervention group  |   126.9737   3.412745    37.21   0.000     118.2009    135.7464
     245#Control group  |   192.9688   81.65357     2.36   0.064    -16.92842    402.8659
246#Intervention group  |   116.3235   65.86939     1.77   0.138    -52.99912    285.6462
     246#Control group  |   192.1875   61.88974     3.11   0.027     33.09485    351.2802
247#Intervention group  |   203.5714    6.93487    29.35   0.000     185.7448    221.3981
     247#Control group  |        186   48.50772     3.83   0.012     61.30693    310.6931
248#Intervention group  |   192.8571   24.62993     7.83   0.001     129.5439    256.1704
     248#Control group  |   135.4839   1.738216    77.94   0.000     131.0156    139.9521
249#Intervention group  |   150.8929   24.06957     6.27   0.002     89.02006    212.7657
     249#Control group  |   88.16667   23.43432     3.76   0.013     27.92683    148.4065
250#Intervention group  |   181.5789   48.19788     3.77   0.013     57.68235    305.4755
     250#Control group  |   89.51613   29.88222     3.00   0.030     12.70144    166.3308
251#Intervention group  |    130.814   40.52172     3.23   0.023     26.64956    234.9783
     251#Control group  |   17.14286   58.74252     0.29   0.782    -133.8596    168.1453
252#Intervention group  |   53.37838   34.44101     1.55   0.182    -35.15505    141.9118
     252#Control group  |   92.85714   55.57484     1.67   0.156    -50.00253    235.7168
253#Intervention group  |    106.875    53.1892     2.01   0.101    -29.85219    243.6022
     253#Control group  |   80.35714   61.81402     1.30   0.250    -78.54085    239.2551
254#Intervention group  |    113.125   25.46523     4.44   0.007     47.66455    178.5854
     254#Control group  |   90.38462   13.22662     6.83   0.001      56.3845    124.3847
255#Intervention group  |   183.0882   40.22629     4.55   0.006     79.68326    286.4932
     255#Control group  |   133.9744   72.25993     1.85   0.123    -51.77572    319.7244
-----------------------------------------------------------------------------------------

. marginsplot, name(fig3, replace)

  Variables that uniquely identify margins: month hospital_cat

. regress total_toms month##i.hospital_cat, vce(cluster hospital)

Linear regression                               Number of obs     =        805
                                                F(3, 5)           =          .
                                                Prob > F          =          .
                                                R-squared         =     0.0944
                                                Root MSE          =     172.71

                                     (Std. Err. adjusted for 6 clusters in hospital)
------------------------------------------------------------------------------------
                   |               Robust
        total_toms |      Coef.   Std. Err.      t    P>|t|     [95% Conf. Interval]
-------------------+----------------------------------------------------------------
             month |
              245  |  -69.57804   64.90054    -1.07   0.333    -236.4102    97.25411
              246  |  -80.22819   61.56083    -1.30   0.249    -238.4753    78.01895
              247  |   7.019704   70.02418     0.10   0.924    -172.9832    187.0226
              248  |  -3.694581   89.56552    -0.04   0.969    -233.9301    226.5409
              249  |  -45.65887   55.43181    -0.82   0.448    -188.1509    96.83315
              250  |  -14.97278   28.99236    -0.52   0.628    -89.50001    59.55445
              251  |  -65.73777   39.00038    -1.69   0.153    -165.9914     34.5159
              252  |  -143.1733   62.72424    -2.28   0.071    -304.4111    18.06445
              253  |  -89.67672   24.22153    -3.70   0.014    -151.9401   -27.41331
              254  |  -83.42672   44.14033    -1.89   0.117     -196.893     30.0396
              255  |  -13.46349   104.3966    -0.13   0.902    -281.8235    254.8965
                   |
      hospital_cat |
    Control group  |   59.09344   70.86343     0.83   0.442    -123.0668    241.2537
                   |
month#hospital_cat |
245#Control group  |   6.901629    104.017     0.07   0.950    -260.4826    274.2859
246#Control group  |   16.77053   83.67261     0.20   0.849    -198.3168    231.8578
247#Control group  |  -76.66487   83.66829    -0.92   0.402    -291.7411    138.4113
248#Control group  |  -116.4667   91.54268    -1.27   0.259    -351.7847    118.8512
249#Control group  |  -121.8196   69.91695    -1.74   0.142    -301.5469     57.9076
250#Control group  |  -151.1563   56.70966    -2.67   0.045    -296.9331   -5.379422
251#Control group  |  -172.7645   59.64686    -2.90   0.034    -326.0917    -19.4374
252#Control group  |  -19.61467   97.55932    -0.20   0.849    -270.3989    231.1695
253#Control group  |  -85.61129   83.25109    -1.03   0.351     -299.615    128.3924
254#Control group  |  -81.83382   47.44977    -1.72   0.145    -203.8073    40.13969
255#Control group  |  -108.2073   117.1447    -0.92   0.398    -409.3372    192.9226
                   |
             _cons |   196.5517   68.19684     2.88   0.035     21.24616    371.8573
------------------------------------------------------------------------------------

. margins month#hospital_cat

Adjusted predictions                            Number of obs     =        805
Model VCE    : Robust

Expression   : Linear prediction, predict()

-----------------------------------------------------------------------------------------
                        |            Delta-method
                        |     Margin   Std. Err.      t    P>|t|     [95% Conf. Interval]
------------------------+----------------------------------------------------------------
     month#hospital_cat |
244#Intervention group  |   196.5517   68.19684     2.88   0.035     21.24616    371.8573
     244#Control group  |   255.6452   19.25658    13.28   0.000     206.1446    305.1458
245#Intervention group  |   126.9737   3.412745    37.21   0.000     118.2009    135.7464
     245#Control group  |   192.9688   81.65357     2.36   0.064    -16.92842    402.8659
246#Intervention group  |   116.3235   65.86939     1.77   0.138    -52.99912    285.6462
     246#Control group  |   192.1875   61.88974     3.11   0.027     33.09485    351.2802
247#Intervention group  |   203.5714    6.93487    29.35   0.000     185.7448    221.3981
     247#Control group  |        186   48.50772     3.83   0.012     61.30693    310.6931
248#Intervention group  |   192.8571   24.62993     7.83   0.001     129.5439    256.1704
     248#Control group  |   135.4839   1.738216    77.94   0.000     131.0156    139.9521
249#Intervention group  |   150.8929   24.06957     6.27   0.002     89.02006    212.7657
     249#Control group  |   88.16667   23.43432     3.76   0.013     27.92683    148.4065
250#Intervention group  |   181.5789   48.19788     3.77   0.013     57.68235    305.4755
     250#Control group  |   89.51613   29.88222     3.00   0.030     12.70144    166.3308
251#Intervention group  |    130.814   40.52172     3.23   0.023     26.64956    234.9783
     251#Control group  |   17.14286   58.74252     0.29   0.782    -133.8596    168.1453
252#Intervention group  |   53.37838   34.44101     1.55   0.182    -35.15505    141.9118
     252#Control group  |   92.85714   55.57484     1.67   0.156    -50.00253    235.7168
253#Intervention group  |    106.875    53.1892     2.01   0.101    -29.85219    243.6022
     253#Control group  |   80.35714   61.81402     1.30   0.250    -78.54085    239.2551
254#Intervention group  |    113.125   25.46523     4.44   0.007     47.66455    178.5854
     254#Control group  |   90.38462   13.22662     6.83   0.001      56.3845    124.3847
255#Intervention group  |   183.0882   40.22629     4.55   0.006     79.68326    286.4932
     255#Control group  |   133.9744   72.25993     1.85   0.123    -51.77572    319.7244
-----------------------------------------------------------------------------------------

. marginsplot

  Variables that uniquely identify margins: month hospital_cat

. graph combine fig2 fig3

. graph box total_toms , by( hospital_cat )

. 
. * Tibial fractures present
. * TEFS
. hist total_tefs if tibial_fracture==1, normal
(bin=16, start=-300, width=37.5)

. hist total_tefs if tibial_fracture==1, by(hospital_cat) normal

. swilk total_tefs if tibial_fracture==1 

                   Shapiro-Wilk W test for normal data

    Variable |        Obs       W           V         z       Prob>z
-------------+------------------------------------------------------
  total_tefs |        268    0.98870      2.179     1.818    0.03452

. 
. summ total_tefs if tibial_fracture==1, detail

     Total Trauma Expectation Factor Score (TEFS) score
-------------------------------------------------------------
      Percentiles      Smallest
 1%         -300           -300
 5%         -250           -300
10%         -200           -300       Obs                 268
25%       -112.5           -300       Sum of Wgt.         268

50%            0                      Mean           7.929104
                        Largest       Std. Dev.      160.8006
75%          125            300
90%          250            300       Variance       25856.84
95%          300            300       Skewness       .1110928
99%          300            300       Kurtosis       2.277123

. by hospital_cat: summ total_tefs if tibial_fracture==1, detail

-----------------------------------------------------------------------------------------------------------------------------------------------------------------------------------------------------------------
-> hospital_cat = Int

     Total Trauma Expectation Factor Score (TEFS) score
-------------------------------------------------------------
      Percentiles      Smallest
 1%         -275           -300
 5%         -250           -275
10%         -225           -250       Obs                 135
25%         -125           -250       Sum of Wgt.         135

50%           25                      Mean           15.74074
                        Largest       Std. Dev.      160.4489
75%          125            300
90%          250            300       Variance       25743.85
95%          300            300       Skewness       .0001591
99%          300            300       Kurtosis       2.193068

-----------------------------------------------------------------------------------------------------------------------------------------------------------------------------------------------------------------
-> hospital_cat = Con

     Total Trauma Expectation Factor Score (TEFS) score
-------------------------------------------------------------
      Percentiles      Smallest
 1%         -300           -300
 5%         -275           -300
10%         -200           -300       Obs                 133
25%         -100           -300       Sum of Wgt.         133

50%            0                      Mean                  0
                        Largest       Std. Dev.      161.3743
75%          100            300
90%          275            300       Variance       26041.67
95%          300            300       Skewness       .2242665
99%          300            300       Kurtosis       2.397658


. 
. robvar total_tefs if tibial_fracture==1, by(hospital_cat) 

            | Summary of Total Trauma Expectation
   Hospital |      Factor Score (TEFS) score
   Category |        Mean   Std. Dev.       Freq.
------------+------------------------------------
  Intervent |        15.7       160.4         135
  Control g |         0.0       161.4         133
------------+------------------------------------
      Total |         7.9       160.8         268

W0  =  0.26965525   df(1, 266)     Pr > F = 0.60399492

W50 =  0.23895176   df(1, 266)     Pr > F = 0.62536702

W10 =  0.27435612   df(1, 266)     Pr > F = 0.60086063

. ttest total_tefs if tibial_fracture==1, by(hospital_cat)

Two-sample t test with equal variances
------------------------------------------------------------------------------
   Group |     Obs        Mean    Std. Err.   Std. Dev.   [95% Conf. Interval]
---------+--------------------------------------------------------------------
Interven |     135    15.74074    13.80924    160.4489   -11.57154    43.05302
 Control |     133           0    13.99293    161.3743   -27.67939    27.67939
---------+--------------------------------------------------------------------
combined |     268    7.929104    9.822461    160.8006   -11.41023    27.26844
---------+--------------------------------------------------------------------
    diff |            15.74074    19.65868               -22.96568    54.44716
------------------------------------------------------------------------------
    diff = mean(Interven) - mean(Control)                         t =   0.8007
Ho: diff = 0                                     degrees of freedom =      266

    Ha: diff < 0                 Ha: diff != 0                 Ha: diff > 0
 Pr(T < t) = 0.7880         Pr(|T| > |t|) = 0.4240          Pr(T > t) = 0.2120

. ranksum total_tefs if tibial_fracture==1, by(hospital_cat)

Two-sample Wilcoxon rank-sum (Mann-Whitney) test

hospital_cat |      obs    rank sum    expected
-------------+---------------------------------
Intervention |      135       18859     18157.5
Control grou |      133       17187     17888.5
-------------+---------------------------------
    combined |      268       36046       36046

unadjusted variance   402491.25
adjustment for ties    -3275.92
                     ----------
adjusted variance     399215.33

Ho: total~fs(hospit~t==Intervention group) = total~fs(hospit~t==Control group)
             z =   1.110
    Prob > |z| =   0.2669

. median total_tefs if tibial_fracture==1, by(hospital_cat)

Median test

   Greater |
  than the |   Hospital Category
    median | Intervent  Control g |     Total
-----------+----------------------+----------
        no |        65         85 |       150 
       yes |        70         48 |       118 
-----------+----------------------+----------
     Total |       135        133 |       268 

          Pearson chi2(1) =   6.7538   Pr = 0.009

   Continuity corrected:
          Pearson chi2(1) =   6.1294   Pr = 0.013

. 
. regress total_tefs i.hospital_cat if tibial_fracture==1

      Source |       SS           df       MS      Number of obs   =       268
-------------+----------------------------------   F(1, 266)       =      0.64
       Model |  16599.7271         1  16599.7271   Prob > F        =    0.4240
    Residual |  6887175.93       266  25891.6388   R-squared       =    0.0024
-------------+----------------------------------   Adj R-squared   =   -0.0013
       Total |  6903775.65       267  25856.8377   Root MSE        =    160.91

--------------------------------------------------------------------------------
    total_tefs |      Coef.   Std. Err.      t    P>|t|     [95% Conf. Interval]
---------------+----------------------------------------------------------------
  hospital_cat |
Control group  |  -15.74074   19.65868    -0.80   0.424    -54.44716    22.96568
         _cons |   15.74074   13.84882     1.14   0.257    -11.52652      43.008
--------------------------------------------------------------------------------

. regress total_tefs i.hospital_cat if tibial_fracture==1, vce(cluster hospital)

Linear regression                               Number of obs     =        268
                                                F(1, 5)           =       0.16
                                                Prob > F          =     0.7032
                                                R-squared         =     0.0024
                                                Root MSE          =     160.91

                                 (Std. Err. adjusted for 6 clusters in hospital)
--------------------------------------------------------------------------------
               |               Robust
    total_tefs |      Coef.   Std. Err.      t    P>|t|     [95% Conf. Interval]
---------------+----------------------------------------------------------------
  hospital_cat |
Control group  |  -15.74074   38.99691    -0.40   0.703    -115.9855    84.50401
         _cons |   15.74074   34.63295     0.45   0.669     -73.2861    104.7676
--------------------------------------------------------------------------------

. regress total_tefs i.hospital_cat month#i.hospital_cat if tibial_fracture==1, vce(cluster hospital)

Linear regression                               Number of obs     =        268
                                                F(3, 5)           =          .
                                                Prob > F          =          .
                                                R-squared         =     0.1436
                                                Root MSE          =     155.67

                                          (Std. Err. adjusted for 6 clusters in hospital)
-----------------------------------------------------------------------------------------
                        |               Robust
             total_tefs |      Coef.   Std. Err.      t    P>|t|     [95% Conf. Interval]
------------------------+----------------------------------------------------------------
           hospital_cat |
         Control group  |    2.11039    137.724     0.02   0.988    -351.9204    356.1412
                        |
     month#hospital_cat |
245#Intervention group  |  -106.8182   105.2933    -1.01   0.357    -377.4833     163.847
     245#Control group  |  -95.03968   62.58767    -1.52   0.189    -255.9264    65.84705
246#Intervention group  |  -99.12587   114.3537    -0.87   0.426    -393.0814    194.8297
     246#Control group  |  -28.92857   112.4926    -0.26   0.807    -318.1001    260.2429
247#Intervention group  |  -120.7071   144.0449    -0.84   0.440    -490.9863    249.5722
     247#Control group  |  -21.42857   58.13226    -0.37   0.728    -170.8623    128.0052
248#Intervention group  |  -94.31818   223.5712    -0.42   0.691    -669.0262    480.3899
     248#Control group  |  -167.2619   23.86509    -7.01   0.001    -228.6091   -105.9147
249#Intervention group  |   -134.596   49.56767    -2.72   0.042    -262.0137   -7.178201
     249#Control group  |  -138.0952    84.3842    -1.64   0.163    -355.0117    78.82126
250#Intervention group  |   28.18182   78.36457     0.36   0.734    -173.2607    229.6244
     250#Control group  |  -115.1786   56.12146    -2.05   0.095    -259.4434    29.08625
251#Intervention group  |  -60.38961   104.9206    -0.58   0.590    -330.0966    209.3173
     251#Control group  |  -167.2619   37.24222    -4.49   0.006    -262.9961   -71.52774
252#Intervention group  |  -144.3182    85.7499    -1.68   0.153    -364.7453    76.10896
     252#Control group  |  -227.6786    72.0231    -3.16   0.025    -412.8198    -42.5373
253#Intervention group  |  -84.09091   141.0585    -0.60   0.577    -446.6934    278.5116
     253#Control group  |  -204.7619   58.17132    -3.52   0.017    -354.2961   -55.22776
254#Intervention group  |   -101.461   173.3256    -0.59   0.584    -547.0088    344.0867
     254#Control group  |   -100.105   23.30701    -4.30   0.008    -160.0176   -40.19246
255#Intervention group  |  -94.31818   147.4243    -0.64   0.550    -473.2845    284.6481
     255#Control group  |  -101.4286   49.02725    -2.07   0.093    -227.4571    24.59999
                        |
                  _cons |   106.8182   132.3212     0.81   0.456    -233.3244    446.9607
-----------------------------------------------------------------------------------------

. margins month#i.hospital_cat

Adjusted predictions                            Number of obs     =        268
Model VCE    : Robust

Expression   : Linear prediction, predict()

-----------------------------------------------------------------------------------------
                        |            Delta-method
                        |     Margin   Std. Err.      t    P>|t|     [95% Conf. Interval]
------------------------+----------------------------------------------------------------
     month#hospital_cat |
244#Intervention group  |   106.8182   132.3212     0.81   0.456    -233.3244    446.9607
     244#Control group  |   108.9286   38.19676     2.85   0.036     10.74067    207.1165
245#Intervention group  |   2.84e-14   50.12734     0.00   1.000    -128.8564    128.8564
     245#Control group  |   13.88889    74.0714     0.19   0.859    -176.5177    204.2955
246#Intervention group  |   7.692308   37.08515     0.21   0.844    -87.63811    103.0227
     246#Control group  |         80   99.70424     0.80   0.459    -176.2979    336.2979
247#Intervention group  |  -13.88889   36.72791    -0.38   0.721     -108.301    80.52322
     247#Control group  |       87.5   41.45279     2.11   0.089    -19.05779    194.0578
248#Intervention group  |       12.5   121.5423     0.10   0.922    -299.9345    324.9345
     248#Control group  |  -58.33333   31.51098    -1.85   0.123    -139.3349    22.66821
249#Intervention group  |  -27.77778   82.98221    -0.33   0.751    -241.0903    185.5348
     249#Control group  |  -29.16667   69.77431    -0.42   0.693    -208.5272    150.1939
250#Intervention group  |        135   69.07389     1.95   0.108    -42.56009    312.5601
     250#Control group  |      -6.25   17.94958    -0.35   0.742    -52.39088    39.89088
251#Intervention group  |   46.42857   54.23704     0.86   0.431    -92.99217    185.8493
     251#Control group  |  -58.33333    4.90547   -11.89   0.000    -70.94325   -45.72342
252#Intervention group  |      -37.5   46.75355    -0.80   0.459    -157.6838    82.68382
     252#Control group  |    -118.75   89.91743    -1.32   0.244    -349.8901    112.3901
253#Intervention group  |   22.72727   55.96628     0.41   0.701    -121.1386    166.5932
     253#Control group  |  -95.83333   31.20808    -3.07   0.028    -176.0563   -15.61042
254#Intervention group  |   5.357143   49.53198     0.11   0.918    -121.9689    132.6831
     254#Control group  |   8.823529     19.325     0.46   0.667    -40.85297    58.50003
255#Intervention group  |       12.5    28.6975     0.44   0.681    -61.26927    86.26927
     255#Control group  |        7.5   11.55185     0.65   0.545    -22.19498    37.19498
-----------------------------------------------------------------------------------------

. marginsplot, name(fig4, replace)

  Variables that uniquely identify margins: month hospital_cat

. graph box total_tefs if tibial_fracture==1, by( hospital_cat )

. 
. 
. * TOMS
. hist total_toms if tibial_fracture==1, normal
(bin=14, start=-275, width=41.071429)

. hist total_toms if tibial_fracture==1, by(hospital_cat) normal

. swilk total_toms if tibial_fracture==1 

                   Shapiro-Wilk W test for normal data

    Variable |        Obs       W           V         z       Prob>z
-------------+------------------------------------------------------
  total_toms |        197    0.95524      6.590     4.335    0.00001

. 
. summ total_toms if tibial_fracture==1, detail

          Total Trauma Outcome Measure Score (TOMS)
-------------------------------------------------------------
      Percentiles      Smallest
 1%         -275           -275
 5%         -250           -275
10%         -225           -275       Obs                 197
25%         -100           -275       Sum of Wgt.         197

50%          100                      Mean           67.25888
                        Largest       Std. Dev.      189.0001
75%          250            300
90%          300            300       Variance       35721.02
95%          300            300       Skewness      -.3651488
99%          300            300       Kurtosis        1.79935

. by hospital_cat: summ total_toms if tibial_fracture==1, detail

-----------------------------------------------------------------------------------------------------------------------------------------------------------------------------------------------------------------
-> hospital_cat = Int

          Total Trauma Outcome Measure Score (TOMS)
-------------------------------------------------------------
      Percentiles      Smallest
 1%         -275           -275
 5%         -250           -275
10%         -225           -275       Obs                 104
25%        -87.5           -250       Sum of Wgt.         104

50%         62.5                      Mean           58.89423
                        Largest       Std. Dev.      182.9809
75%          200            300
90%          300            300       Variance       33482.02
95%          300            300       Skewness       -.347557
99%          300            300       Kurtosis       1.911611

-----------------------------------------------------------------------------------------------------------------------------------------------------------------------------------------------------------------
-> hospital_cat = Con

          Total Trauma Outcome Measure Score (TOMS)
-------------------------------------------------------------
      Percentiles      Smallest
 1%         -275           -275
 5%         -250           -250
10%         -225           -250       Obs                  93
25%         -125           -250       Sum of Wgt.          93

50%          125                      Mean            76.6129
                        Largest       Std. Dev.      196.0828
75%          275            300
90%          300            300       Variance       38448.46
95%          300            300       Skewness      -.4007047
99%          300            300       Kurtosis       1.700985


. 
. robvar total_toms if tibial_fracture==1, by(hospital_cat) 

            |   Summary of Total Trauma Outcome
   Hospital |        Measure Score (TOMS)
   Category |        Mean   Std. Dev.       Freq.
------------+------------------------------------
  Intervent |        58.9       183.0         104
  Control g |        76.6       196.1          93
------------+------------------------------------
      Total |        67.3       189.0         197

W0  =  1.26393946   df(1, 195)     Pr > F = 0.26228876

W50 =  0.97349024   df(1, 195)     Pr > F = 0.32503392

W10 =  1.08722934   df(1, 195)     Pr > F = 0.29837688

. ttest total_toms if tibial_fracture==1, by(hospital_cat)

Two-sample t test with equal variances
------------------------------------------------------------------------------
   Group |     Obs        Mean    Std. Err.   Std. Dev.   [95% Conf. Interval]
---------+--------------------------------------------------------------------
Interven |     104    58.89423    17.94276    182.9809    23.30901    94.47945
 Control |      93     76.6129    20.33284    196.0828    36.23013    116.9957
---------+--------------------------------------------------------------------
combined |     197    67.25888     13.4657    189.0001    40.70263    93.81514
---------+--------------------------------------------------------------------
    diff |           -17.71867    27.01276               -70.99336    35.55601
------------------------------------------------------------------------------
    diff = mean(Interven) - mean(Control)                         t =  -0.6559
Ho: diff = 0                                     degrees of freedom =      195

    Ha: diff < 0                 Ha: diff != 0                 Ha: diff > 0
 Pr(T < t) = 0.2563         Pr(|T| > |t|) = 0.5126          Pr(T > t) = 0.7437

. ranksum total_toms if tibial_fracture==1, by(hospital_cat)

Two-sample Wilcoxon rank-sum (Mann-Whitney) test

hospital_cat |      obs    rank sum    expected
-------------+---------------------------------
Intervention |      104        9944       10296
Control grou |       93        9559        9207
-------------+---------------------------------
    combined |      197       19503       19503

unadjusted variance   159588.00
adjustment for ties    -1128.22
                     ----------
adjusted variance     158459.78

Ho: total~ms(hospit~t==Intervention group) = total~ms(hospit~t==Control group)
             z =  -0.884
    Prob > |z| =   0.3766

. median total_toms if tibial_fracture==1, by(hospital_cat)

Median test

   Greater |
  than the |   Hospital Category
    median | Intervent  Control g |     Total
-----------+----------------------+----------
        no |        56         46 |       102 
       yes |        48         47 |        95 
-----------+----------------------+----------
     Total |       104         93 |       197 

          Pearson chi2(1) =   0.3779   Pr = 0.539

   Continuity corrected:
          Pearson chi2(1) =   0.2227   Pr = 0.637

. 
. regress total_toms i.hospital_cat if tibial_fracture==1

      Source |       SS           df       MS      Number of obs   =       197
-------------+----------------------------------   F(1, 195)       =      0.43
       Model |  15413.8959         1  15413.8959   Prob > F        =    0.5126
    Residual |   6985905.9       195  35825.1585   R-squared       =    0.0022
-------------+----------------------------------   Adj R-squared   =   -0.0029
       Total |   7001319.8       196  35721.0194   Root MSE        =    189.28

--------------------------------------------------------------------------------
    total_toms |      Coef.   Std. Err.      t    P>|t|     [95% Conf. Interval]
---------------+----------------------------------------------------------------
  hospital_cat |
Control group  |   17.71867   27.01276     0.66   0.513    -35.55601    70.99336
         _cons |   58.89423   18.55998     3.17   0.002     22.29017    95.49829
--------------------------------------------------------------------------------

. regress total_toms i.hospital_cat if tibial_fracture==1, vce(cluster hospital)

Linear regression                               Number of obs     =        197
                                                F(1, 5)           =       0.29
                                                Prob > F          =     0.6116
                                                R-squared         =     0.0022
                                                Root MSE          =     189.28

                                 (Std. Err. adjusted for 6 clusters in hospital)
--------------------------------------------------------------------------------
               |               Robust
    total_toms |      Coef.   Std. Err.      t    P>|t|     [95% Conf. Interval]
---------------+----------------------------------------------------------------
  hospital_cat |
Control group  |   17.71867   32.73869     0.54   0.612     -66.4388    101.8761
         _cons |   58.89423   17.18936     3.43   0.019     14.70756    103.0809
--------------------------------------------------------------------------------

. regress total_toms i.hospital_cat month#i.hospital_cat if tibial_fracture==1, vce(cluster hospital)

Linear regression                               Number of obs     =        197
                                                F(3, 5)           =          .
                                                Prob > F          =          .
                                                R-squared         =     0.2812
                                                Root MSE          =     170.55

                                          (Std. Err. adjusted for 6 clusters in hospital)
-----------------------------------------------------------------------------------------
                        |               Robust
             total_toms |      Coef.   Std. Err.      t    P>|t|     [95% Conf. Interval]
------------------------+----------------------------------------------------------------
           hospital_cat |
         Control group  |   61.36364   69.19158     0.89   0.416     -116.499    239.2263
                        |
     month#hospital_cat |
245#Intervention group  |  -121.4286   160.3334    -0.76   0.483    -533.5788    290.7217
     245#Control group  |  -61.36364   64.49075    -0.95   0.385    -227.1424    104.4151
246#Intervention group  |  -141.6667    55.5822    -2.55   0.051    -284.5453    1.211935
     246#Control group  |  -83.58586   110.1581    -0.76   0.482    -366.7563    199.5846
247#Intervention group  |  -58.33333   94.25542    -0.62   0.563    -300.6246    183.9579
     247#Control group  |  -178.0303   27.71464    -6.42   0.001    -249.2731   -106.7875
248#Intervention group  |       62.5   68.70674     0.91   0.405    -114.1163    239.1163
     248#Control group  |  -132.7922   8.297397   -16.00   0.000    -154.1213   -111.4631
249#Intervention group  |       -100   137.4135    -0.73   0.499    -453.2326    253.2326
     249#Control group  |  -213.8636   10.65011   -20.08   0.000    -241.2406   -186.4866
250#Intervention group  |  -22.22222   37.90826    -0.59   0.583    -119.6685    75.22406
     250#Control group  |  -198.8636   122.6762    -1.62   0.166    -514.2129    116.4856
251#Intervention group  |  -146.4286   124.4474    -1.18   0.292    -466.3309    173.4737
     251#Control group  |  -425.6494    35.2187   -12.09   0.000    -516.1819   -335.1168
252#Intervention group  |       -220   52.49141    -4.19   0.009    -354.9335   -85.06653
     252#Control group  |  -381.3636   23.39258   -16.30   0.000    -441.4962   -321.2311
253#Intervention group  |       -225    105.697    -2.13   0.087    -496.7029    46.70291
     253#Control group  |  -311.3636   88.67298    -3.51   0.017    -539.3048   -83.42248
254#Intervention group  |  -178.8462   31.63953    -5.65   0.002    -260.1781   -97.51416
     254#Control group  |  -176.3636   68.50096    -2.57   0.050     -352.451   -.2763197
255#Intervention group  |  -168.1818   76.43725    -2.20   0.079      -364.67     28.3064
     255#Control group  |  -239.1414   119.7212    -2.00   0.102    -546.8947    68.61183
                        |
                  _cons |        200   68.70674     2.91   0.033     23.38369    376.6163
-----------------------------------------------------------------------------------------

. margins month#i.hospital_cat if tibial_fracture==1
Warning:  variance matrix is nonsymmetric or highly singular

Adjusted predictions                            Number of obs     =        197
Model VCE    : Robust

Expression   : Linear prediction, predict()

-----------------------------------------------------------------------------------------
                        |            Delta-method
                        |     Margin   Std. Err.      t    P>|t|     [95% Conf. Interval]
------------------------+----------------------------------------------------------------
     month#hospital_cat |
244#Intervention group  |        200          .        .       .            .           .
     244#Control group  |   261.3636          .        .       .            .           .
245#Intervention group  |   78.57143          .        .       .            .           .
     245#Control group  |        200          .        .       .            .           .
246#Intervention group  |   58.33333          .        .       .            .           .
     246#Control group  |   177.7778          .        .       .            .           .
247#Intervention group  |   141.6667          .        .       .            .           .
     247#Control group  |   83.33333          .        .       .            .           .
248#Intervention group  |      262.5          .        .       .            .           .
     248#Control group  |   128.5714          .        .       .            .           .
249#Intervention group  |        100          .        .       .            .           .
     249#Control group  |       47.5          .        .       .            .           .
250#Intervention group  |   177.7778          .        .       .            .           .
     250#Control group  |       62.5          .        .       .            .           .
251#Intervention group  |   53.57143          .        .       .            .           .
     251#Control group  |  -164.2857          .        .       .            .           .
252#Intervention group  |        -20          .        .       .            .           .
     252#Control group  |       -120          .        .       .            .           .
253#Intervention group  |        -25          .        .       .            .           .
     253#Control group  |        -50          .        .       .            .           .
254#Intervention group  |   21.15385          .        .       .            .           .
     254#Control group  |         85          .        .       .            .           .
255#Intervention group  |   31.81818          .        .       .            .           .
     255#Control group  |   22.22222          .        .       .            .           .
-----------------------------------------------------------------------------------------

. marginsplot, name(fig5, replace)
Warning:  variance matrix is nonsymmetric or highly singular

  Variables that uniquely identify margins: month hospital_cat

. graph combine fig4 fig5

. graph box total_toms if tibial_fracture==1, by( hospital_cat )

. 
. 
. 
. 
. * Univariate analysis
. melogit toms_old age || hospital_cat:, or

Fitting fixed-effects model:

Iteration 0:   log likelihood = -356.99321  
Iteration 1:   log likelihood = -356.39554  
Iteration 2:   log likelihood = -356.39519  
Iteration 3:   log likelihood = -356.39519  

Refining starting values:

Grid node 0:   log likelihood = -360.23719

Fitting full model:

Iteration 0:   log likelihood = -360.23719  (not concave)
Iteration 1:   log likelihood = -357.93056  (not concave)
Iteration 2:   log likelihood = -357.33808  (not concave)
Iteration 3:   log likelihood =  -356.7005  (not concave)
Iteration 4:   log likelihood = -356.40908  (not concave)
Iteration 5:   log likelihood = -356.40177  (not concave)
Iteration 6:   log likelihood = -356.39591  (not concave)
Iteration 7:   log likelihood = -356.39533  (not concave)
Iteration 8:   log likelihood = -356.39521  (not concave)
Iteration 9:   log likelihood =  -356.3952  (not concave)
Iteration 10:  log likelihood =  -356.3952  (not concave)
Iteration 11:  log likelihood =  -356.3952  (not concave)
Iteration 12:  log likelihood =  -356.3952  (not concave)
Iteration 13:  log likelihood =  -356.3952  (not concave)
Iteration 14:  log likelihood =  -356.3952  (not concave)
Iteration 15:  log likelihood =  -356.3952  (not concave)
Iteration 16:  log likelihood =  -356.3952  (backed up)
Iteration 17:  log likelihood =  -356.3952  (backed up)
Iteration 18:  log likelihood =  -356.3952  (backed up)
Iteration 19:  log likelihood =  -356.3952  (backed up)
Iteration 20:  log likelihood =  -356.3952  (backed up)
Iteration 21:  log likelihood =  -356.3952  (backed up)
Iteration 22:  log likelihood =  -356.3952  (backed up)
Iteration 23:  log likelihood =  -356.3952  (not concave)
Iteration 24:  log likelihood =  -356.3952  (backed up)
Iteration 25:  log likelihood =  -356.3952  (backed up)
Iteration 26:  log likelihood =  -356.3952  (not concave)
Iteration 27:  log likelihood =  -356.3952  (not concave)
Iteration 28:  log likelihood =  -356.3952  (not concave)
Iteration 29:  log likelihood =  -356.3952  (not concave)
Iteration 30:  log likelihood =  -356.3952  (not concave)
Iteration 31:  log likelihood =  -356.3952  (backed up)
Iteration 32:  log likelihood =  -356.3952  (not concave)
Iteration 33:  log likelihood =  -356.3952  (backed up)
Iteration 34:  log likelihood =  -356.3952  (backed up)
Iteration 35:  log likelihood =  -356.3952  (backed up)
Iteration 36:  log likelihood =  -356.3952  (not concave)
Iteration 37:  log likelihood =  -356.3952  (not concave)
Iteration 38:  log likelihood =  -356.3952  (backed up)
Iteration 39:  log likelihood =  -356.3952  (backed up)
Iteration 40:  log likelihood =  -356.3952  (not concave)
Iteration 41:  log likelihood =  -356.3952  (not concave)
Iteration 42:  log likelihood =  -356.3952  (backed up)
Iteration 43:  log likelihood =  -356.3952  (not concave)
Iteration 44:  log likelihood =  -356.3952  (not concave)
Iteration 45:  log likelihood =  -356.3952  (not concave)
Iteration 46:  log likelihood =  -356.3952  (backed up)
Iteration 47:  log likelihood =  -356.3952  (backed up)
Iteration 48:  log likelihood =  -356.3952  (not concave)
Iteration 49:  log likelihood =  -356.3952  (backed up)
Iteration 50:  log likelihood =  -356.3952  
Iteration 51:  log likelihood =  -356.3952  
Iteration 52:  log likelihood = -356.39519  

Mixed-effects logistic regression               Number of obs     =        637
Group variable:    hospital_cat                 Number of groups  =          2

                                                Obs per group:
                                                              min =        290
                                                              avg =      318.5
                                                              max =        347

Integration method: mvaghermite                 Integration pts.  =          7

                                                Wald chi2(1)      =      11.74
Log likelihood = -356.39519                     Prob > chi2       =     0.0006
------------------------------------------------------------------------------
    toms_old | Odds Ratio   Std. Err.      z    P>|z|     [95% Conf. Interval]
-------------+----------------------------------------------------------------
         age |   1.021933   .0064717     3.43   0.001     1.009327    1.034696
       _cons |   .1730017   .0390632    -7.77   0.000     .1111353    .2693078
-------------+----------------------------------------------------------------
hospital_cat |
   var(_cons)|   6.06e-34   6.02e-18                             .           .
------------------------------------------------------------------------------
Note: Estimates are transformed only in the first equation.
Note: _cons estimates baseline odds (conditional on zero random effects).
LR test vs. logistic model: chi2(0) = 0.00                Prob > chi2 =      .

Note: LR test is conservative and provided only for reference.

. melogit toms_old i.sex || hospital_cat:, or // male is the reference

Fitting fixed-effects model:

Iteration 0:   log likelihood = -362.12778  
Iteration 1:   log likelihood = -361.32119  
Iteration 2:   log likelihood = -361.32042  
Iteration 3:   log likelihood = -361.32042  

Refining starting values:

Grid node 0:   log likelihood = -365.26967

Fitting full model:

Iteration 0:   log likelihood = -365.26967  (not concave)
Iteration 1:   log likelihood = -362.82658  (not concave)
Iteration 2:   log likelihood = -362.22256  (not concave)
Iteration 3:   log likelihood = -361.56525  (not concave)
Iteration 4:   log likelihood =  -361.4247  (not concave)
Iteration 5:   log likelihood =  -361.3669  (not concave)
Iteration 6:   log likelihood = -361.34351  (not concave)
Iteration 7:   log likelihood = -361.32463  (not concave)
Iteration 8:   log likelihood = -361.32084  (not concave)
Iteration 9:   log likelihood = -361.32046  (not concave)
Iteration 10:  log likelihood = -361.32045  (not concave)
Iteration 11:  log likelihood = -361.32044  (not concave)
Iteration 12:  log likelihood = -361.32044  (not concave)
Iteration 13:  log likelihood = -361.32044  (not concave)
Iteration 14:  log likelihood = -361.32044  (not concave)
Iteration 15:  log likelihood = -361.32044  (not concave)
Iteration 16:  log likelihood = -361.32044  (backed up)
Iteration 17:  log likelihood = -361.32044  (backed up)
Iteration 18:  log likelihood = -361.32044  (not concave)
Iteration 19:  log likelihood = -361.32044  (backed up)
Iteration 20:  log likelihood = -361.32044  (not concave)
Iteration 21:  log likelihood = -361.32044  (not concave)
Iteration 22:  log likelihood = -361.32044  (not concave)
Iteration 23:  log likelihood = -361.32044  (backed up)
Iteration 24:  log likelihood = -361.32044  (not concave)
Iteration 25:  log likelihood = -361.32044  (backed up)
Iteration 26:  log likelihood = -361.32044  (backed up)
Iteration 27:  log likelihood = -361.32044  (backed up)
Iteration 28:  log likelihood = -361.32044  (not concave)
Iteration 29:  log likelihood = -361.32044  (backed up)
Iteration 30:  log likelihood = -361.32044  (not concave)
Iteration 31:  log likelihood = -361.32044  (backed up)
Iteration 32:  log likelihood = -361.32044  (backed up)
Iteration 33:  log likelihood = -361.32044  (not concave)
Iteration 34:  log likelihood = -361.32044  (backed up)
Iteration 35:  log likelihood = -361.32044  (not concave)
Iteration 36:  log likelihood = -361.32044  (backed up)
Iteration 37:  log likelihood = -361.32044  (not concave)
Iteration 38:  log likelihood = -361.32044  (not concave)
Iteration 39:  log likelihood = -361.32044  (backed up)
Iteration 40:  log likelihood = -361.32044  (backed up)
Iteration 41:  log likelihood = -361.32044  (not concave)
Iteration 42:  log likelihood = -361.32044  (backed up)
Iteration 43:  log likelihood = -361.32044  (backed up)
Iteration 44:  log likelihood = -361.32043  
Iteration 45:  log likelihood = -361.32043  (backed up)
Iteration 46:  log likelihood = -361.32042  

Mixed-effects logistic regression               Number of obs     =        637
Group variable:    hospital_cat                 Number of groups  =          2

                                                Obs per group:
                                                              min =        290
                                                              avg =      318.5
                                                              max =        347

Integration method: mvaghermite                 Integration pts.  =          7

                                                Wald chi2(1)      =       1.94
Log likelihood = -361.32042                     Prob > chi2       =     0.1633
------------------------------------------------------------------------------
    toms_old | Odds Ratio   Std. Err.      z    P>|z|     [95% Conf. Interval]
-------------+----------------------------------------------------------------
         sex |
        Sex  |   1.363379   .3031254     1.39   0.163     .8817907    2.107985
       _cons |   .3230769   .0331065   -11.03   0.000     .2642903    .3949396
-------------+----------------------------------------------------------------
hospital_cat |
   var(_cons)|   2.78e-34   3.56e-18                             .           .
------------------------------------------------------------------------------
Note: Estimates are transformed only in the first equation.
Note: _cons estimates baseline odds (conditional on zero random effects).
LR test vs. logistic model: chi2(0) = 0.00                Prob > chi2 =      .

Note: LR test is conservative and provided only for reference.

. melogit toms_old i.religion || hospital_cat:, or

Fitting fixed-effects model:

Iteration 0:   log likelihood = -362.83782  
Iteration 1:   log likelihood =  -361.9837  
Iteration 2:   log likelihood = -361.98283  
Iteration 3:   log likelihood = -361.98283  

Refining starting values:

Grid node 0:   log likelihood = -365.98151

Fitting full model:

Iteration 0:   log likelihood = -365.98151  (not concave)
Iteration 1:   log likelihood = -363.51713  (not concave)
Iteration 2:   log likelihood = -362.91134  (not concave)
Iteration 3:   log likelihood = -362.25036  (not concave)
Iteration 4:   log likelihood = -362.10887  (not concave)
Iteration 5:   log likelihood = -361.98881  (not concave)
Iteration 6:   log likelihood = -361.98581  (not concave)
Iteration 7:   log likelihood =  -361.9834  (not concave)
Iteration 8:   log likelihood = -361.98292  (not concave)
Iteration 9:   log likelihood = -361.98287  (not concave)
Iteration 10:  log likelihood = -361.98285  (not concave)
Iteration 11:  log likelihood = -361.98283  (not concave)
Iteration 12:  log likelihood = -361.98283  (not concave)
Iteration 13:  log likelihood = -361.98283  (not concave)
Iteration 14:  log likelihood = -361.98283  (not concave)
Iteration 15:  log likelihood = -361.98283  (not concave)
Iteration 16:  log likelihood = -361.98283  (not concave)
Iteration 17:  log likelihood = -361.98283  (not concave)
Iteration 18:  log likelihood = -361.98283  (not concave)
Iteration 19:  log likelihood = -361.98283  (not concave)
Iteration 20:  log likelihood = -361.98283  (not concave)
Iteration 21:  log likelihood = -361.98283  (not concave)
Iteration 22:  log likelihood = -361.98283  (not concave)
Iteration 23:  log likelihood = -361.98283  (backed up)
Iteration 24:  log likelihood = -361.98283  (backed up)
Iteration 25:  log likelihood = -361.98283  (backed up)
Iteration 26:  log likelihood = -361.98283  (backed up)
Iteration 27:  log likelihood = -361.98283  (not concave)
Iteration 28:  log likelihood = -361.98283  (not concave)
Iteration 29:  log likelihood = -361.98283  (not concave)
Iteration 30:  log likelihood = -361.98283  (backed up)
Iteration 31:  log likelihood = -361.98283  (backed up)

Mixed-effects logistic regression               Number of obs     =        637
Group variable:    hospital_cat                 Number of groups  =          2

                                                Obs per group:
                                                              min =        290
                                                              avg =      318.5
                                                              max =        347

Integration method: mvaghermite                 Integration pts.  =          7

                                                Wald chi2(2)      =       0.49
Log likelihood = -361.98283                     Prob > chi2       =     0.7820
------------------------------------------------------------------------------
    toms_old | Odds Ratio   Std. Err.      z    P>|z|     [95% Conf. Interval]
-------------+----------------------------------------------------------------
    religion |
     Moslem  |   1.052395   .2870701     0.19   0.851     .6165801    1.796254
      Other  |   .4835634   .5248686    -0.67   0.503     .0576161    4.058478
             |
       _cons |   .3438653   .0335718   -10.93   0.000     .2839782    .4163817
-------------+----------------------------------------------------------------
hospital_cat |
   var(_cons)|   4.99e-19   2.97e-07                             .           .
------------------------------------------------------------------------------
Note: Estimates are transformed only in the first equation.
Note: _cons estimates baseline odds (conditional on zero random effects).
LR test vs. logistic model: chibar2(01) = 0.00        Prob >= chibar2 = 1.0000

. melogit toms_old i.employment || hospital_cat:, or

Fitting fixed-effects model:

Iteration 0:   log likelihood = -359.82785  
Iteration 1:   log likelihood = -359.04113  
Iteration 2:   log likelihood = -359.04041  
Iteration 3:   log likelihood = -359.04041  

Refining starting values:

Grid node 0:   log likelihood = -362.91247

Fitting full model:

Iteration 0:   log likelihood = -362.91247  (not concave)
Iteration 1:   log likelihood =  -360.5377  (not concave)
Iteration 2:   log likelihood = -359.93918  (not concave)
Iteration 3:   log likelihood = -359.29197  (not concave)
Iteration 4:   log likelihood = -359.15398  (not concave)
Iteration 5:   log likelihood =  -359.0973  (not concave)
Iteration 6:   log likelihood = -359.05096  (not concave)
Iteration 7:   log likelihood = -359.04165  (not concave)
Iteration 8:   log likelihood = -359.04072  (not concave)
Iteration 9:   log likelihood = -359.04054  (not concave)
Iteration 10:  log likelihood =  -359.0405  (not concave)
Iteration 11:  log likelihood = -359.04047  (not concave)
Iteration 12:  log likelihood = -359.04047  (not concave)
Iteration 13:  log likelihood = -359.04046  (not concave)
Iteration 14:  log likelihood = -359.04046  (not concave)
Iteration 15:  log likelihood = -359.04046  (not concave)
Iteration 16:  log likelihood = -359.04046  (not concave)
Iteration 17:  log likelihood = -359.04046  (not concave)
Iteration 18:  log likelihood = -359.04046  (not concave)
Iteration 19:  log likelihood = -359.04046  (not concave)
Iteration 20:  log likelihood = -359.04046  (not concave)
Iteration 21:  log likelihood = -359.04046  (not concave)
Iteration 22:  log likelihood = -359.04046  (backed up)
Iteration 23:  log likelihood = -359.04046  (not concave)
Iteration 24:  log likelihood = -359.04046  (not concave)
Iteration 25:  log likelihood = -359.04046  (not concave)
Iteration 26:  log likelihood = -359.04046  (backed up)
Iteration 27:  log likelihood = -359.04046  (not concave)
Iteration 28:  log likelihood = -359.04046  (not concave)
Iteration 29:  log likelihood = -359.04046  (backed up)
Iteration 30:  log likelihood = -359.04046  (not concave)
Iteration 31:  log likelihood = -359.04046  (not concave)
Iteration 32:  log likelihood = -359.04046  (not concave)
Iteration 33:  log likelihood = -359.04046  (not concave)
Iteration 34:  log likelihood = -359.04046  (not concave)
Iteration 35:  log likelihood = -359.04046  (not concave)
Iteration 36:  log likelihood = -359.04046  (backed up)
Iteration 37:  log likelihood = -359.04046  (not concave)
Iteration 38:  log likelihood = -359.04046  (backed up)
Iteration 39:  log likelihood = -359.04046  (backed up)
Iteration 40:  log likelihood = -359.04046  (not concave)
Iteration 41:  log likelihood = -359.04046  (not concave)
Iteration 42:  log likelihood = -359.04046  (backed up)
Iteration 43:  log likelihood = -359.04046  (not concave)
Iteration 44:  log likelihood = -359.04046  (backed up)
Iteration 45:  log likelihood = -359.04046  (not concave)
Iteration 46:  log likelihood = -359.04046  (backed up)
Iteration 47:  log likelihood = -359.04046  (not concave)
Iteration 48:  log likelihood = -359.04046  (not concave)
Iteration 49:  log likelihood = -359.04046  (not concave)
Iteration 50:  log likelihood = -359.04046  (backed up)
Iteration 51:  log likelihood = -359.04046  (not concave)
Iteration 52:  log likelihood = -359.04046  (not concave)
Iteration 53:  log likelihood = -359.04046  
Iteration 54:  log likelihood = -359.04046  (not concave)
Iteration 55:  log likelihood = -359.04046  (not concave)
Iteration 56:  log likelihood = -359.04046  (not concave)
Iteration 57:  log likelihood = -359.04046  
Iteration 58:  log likelihood = -359.04041  (not concave)
Iteration 59:  log likelihood = -359.04041  (not concave)
Iteration 60:  log likelihood = -359.04041  (backed up)

Mixed-effects logistic regression               Number of obs     =        637
Group variable:    hospital_cat                 Number of groups  =          2

                                                Obs per group:
                                                              min =        290
                                                              avg =      318.5
                                                              max =        347

Integration method: mvaghermite                 Integration pts.  =          7

                                                Wald chi2(4)      =       5.94
Log likelihood = -359.04041                     Prob > chi2       =     0.2037
--------------------------------------------------------------------------------
      toms_old | Odds Ratio   Std. Err.      z    P>|z|     [95% Conf. Interval]
---------------+----------------------------------------------------------------
    employment |
Self-employed  |   1.431122   .4582891     1.12   0.263     .7640046    2.680757
   Unemployed  |   1.311428   .6453341     0.55   0.582     .4998977    3.440392
      Student  |   .8042671   .3245564    -0.54   0.589     .3646732    1.773768
        Other  |   .5604394   .4580404    -0.71   0.479     .1129411    2.781029
               |
         _cons |   .2745098   .0828258    -4.28   0.000     .1519607     .495889
---------------+----------------------------------------------------------------
hospital_cat   |
     var(_cons)|   3.22e-33   1.01e-17                             .           .
--------------------------------------------------------------------------------
Note: Estimates are transformed only in the first equation.
Note: _cons estimates baseline odds (conditional on zero random effects).
LR test vs. logistic model: chi2(0) = 0.00                Prob > chi2 =      .

Note: LR test is conservative and provided only for reference.

. melogit toms_old i.newmarital || hospital_cat:, or

Fitting fixed-effects model:

Iteration 0:   log likelihood = -357.17535  
Iteration 1:   log likelihood = -356.50884  
Iteration 2:   log likelihood = -356.50836  
Iteration 3:   log likelihood = -356.50836  

Refining starting values:

Grid node 0:   log likelihood = -360.42377

Fitting full model:

Iteration 0:   log likelihood = -360.42377  (not concave)
Iteration 1:   log likelihood = -358.11127  (not concave)
Iteration 2:   log likelihood = -357.51799  (not concave)
Iteration 3:   log likelihood = -356.87713  (not concave)
Iteration 4:   log likelihood = -356.58233  (not concave)
Iteration 5:   log likelihood = -356.52166  (not concave)
Iteration 6:   log likelihood = -356.50946  (not concave)
Iteration 7:   log likelihood = -356.50885  (not concave)
Iteration 8:   log likelihood =  -356.5086  (not concave)
Iteration 9:   log likelihood = -356.50841  (not concave)
Iteration 10:  log likelihood = -356.50837  (not concave)
Iteration 11:  log likelihood = -356.50837  (not concave)
Iteration 12:  log likelihood = -356.50837  (not concave)
Iteration 13:  log likelihood = -356.50837  (not concave)
Iteration 14:  log likelihood = -356.50837  (not concave)
Iteration 15:  log likelihood = -356.50837  (not concave)
Iteration 16:  log likelihood = -356.50837  (not concave)
Iteration 17:  log likelihood = -356.50837  (not concave)
Iteration 18:  log likelihood = -356.50837  (backed up)
Iteration 19:  log likelihood = -356.50837  (not concave)
Iteration 20:  log likelihood = -356.50837  (backed up)
Iteration 21:  log likelihood = -356.50837  (backed up)
Iteration 22:  log likelihood = -356.50837  (backed up)
Iteration 23:  log likelihood = -356.50837  (backed up)
Iteration 24:  log likelihood = -356.50837  (not concave)
Iteration 25:  log likelihood = -356.50837  (not concave)
Iteration 26:  log likelihood = -356.50837  (backed up)
Iteration 27:  log likelihood = -356.50837  (not concave)
Iteration 28:  log likelihood = -356.50837  (backed up)
Iteration 29:  log likelihood = -356.50837  (backed up)
Iteration 30:  log likelihood = -356.50837  (backed up)
Iteration 31:  log likelihood = -356.50837  (backed up)
Iteration 32:  log likelihood = -356.50837  (backed up)
Iteration 33:  log likelihood = -356.50837  (not concave)
Iteration 34:  log likelihood = -356.50837  (not concave)
Iteration 35:  log likelihood = -356.50837  (not concave)
Iteration 36:  log likelihood = -356.50837  (not concave)
Iteration 37:  log likelihood = -356.50837  (not concave)
Iteration 38:  log likelihood = -356.50837  (backed up)
Iteration 39:  log likelihood = -356.50837  (backed up)
Iteration 40:  log likelihood = -356.50837  (not concave)
Iteration 41:  log likelihood = -356.50837  (backed up)
Iteration 42:  log likelihood = -356.50837  (backed up)
Iteration 43:  log likelihood = -356.50837  (backed up)
Iteration 44:  log likelihood = -356.50837  (not concave)
Iteration 45:  log likelihood = -356.50837  (not concave)
Iteration 46:  log likelihood = -356.50837  (backed up)
Iteration 47:  log likelihood = -356.50836  (not concave)
Iteration 48:  log likelihood = -356.50836  
Iteration 49:  log likelihood = -356.50836  

Mixed-effects logistic regression               Number of obs     =        637
Group variable:    hospital_cat                 Number of groups  =          2

                                                Obs per group:
                                                              min =        290
                                                              avg =      318.5
                                                              max =        347

Integration method: mvaghermite                 Integration pts.  =          7

                                                Wald chi2(2)      =      11.01
Log likelihood = -356.50836                     Prob > chi2       =     0.0041
---------------------------------------------------------------------------------------
             toms_old | Odds Ratio   Std. Err.      z    P>|z|     [95% Conf. Interval]
----------------------+----------------------------------------------------------------
           newmarital |
             Married  |   1.940123   .3932987     3.27   0.001     1.303992    2.886579
Divorced / separated  |   1.211417   .5942276     0.39   0.696     .4631908    3.168308
                      |
                _cons |   .2251309   .0380007    -8.83   0.000     .1617176      .31341
----------------------+----------------------------------------------------------------
hospital_cat          |
            var(_cons)|   5.14e-34   5.11e-18                             .           .
---------------------------------------------------------------------------------------
Note: Estimates are transformed only in the first equation.
Note: _cons estimates baseline odds (conditional on zero random effects).
LR test vs. logistic model: chi2(0) = 5.7e-13             Prob > chi2 =      .

Note: LR test is conservative and provided only for reference.

. melogit toms_old i.commute_distance_new || hospital_cat:, or 

Fitting fixed-effects model:

Iteration 0:   log likelihood = -362.22913  
Iteration 1:   log likelihood = -361.41455  
Iteration 2:   log likelihood = -361.41378  
Iteration 3:   log likelihood = -361.41378  

Refining starting values:

Grid node 0:   log likelihood = -365.43036

Fitting full model:

Iteration 0:   log likelihood = -365.43036  (not concave)
Iteration 1:   log likelihood =   -362.982  (not concave)
Iteration 2:   log likelihood = -362.37737  (not concave)
Iteration 3:   log likelihood = -361.71787  (not concave)
Iteration 4:   log likelihood = -361.57669  (not concave)
Iteration 5:   log likelihood = -361.45688  (not concave)
Iteration 6:   log likelihood = -361.43264  (not concave)
Iteration 7:   log likelihood = -361.42289  (not concave)
Iteration 8:   log likelihood = -361.41506  (not concave)
Iteration 9:   log likelihood = -361.41428  (not concave)
Iteration 10:  log likelihood = -361.41397  (not concave)
Iteration 11:  log likelihood = -361.41384  (not concave)
Iteration 12:  log likelihood = -361.41379  (not concave)
Iteration 13:  log likelihood = -361.41379  (not concave)
Iteration 14:  log likelihood = -361.41379  (not concave)
Iteration 15:  log likelihood = -361.41378  (not concave)
Iteration 16:  log likelihood = -361.41378  (not concave)
Iteration 17:  log likelihood = -361.41378  (not concave)
Iteration 18:  log likelihood = -361.41378  (not concave)
Iteration 19:  log likelihood = -361.41378  (not concave)
Iteration 20:  log likelihood = -361.41378  (not concave)
Iteration 21:  log likelihood = -361.41378  (not concave)
Iteration 22:  log likelihood = -361.41378  (backed up)
Iteration 23:  log likelihood = -361.41378  (backed up)
Iteration 24:  log likelihood = -361.41378  (not concave)
Iteration 25:  log likelihood = -361.41378  (not concave)
Iteration 26:  log likelihood = -361.41378  (not concave)
Iteration 27:  log likelihood = -361.41378  (not concave)
Iteration 28:  log likelihood = -361.41378  (not concave)
Iteration 29:  log likelihood = -361.41378  (not concave)
Iteration 30:  log likelihood = -361.41378  (not concave)
Iteration 31:  log likelihood = -361.41378  (backed up)

Mixed-effects logistic regression               Number of obs     =        637
Group variable:    hospital_cat                 Number of groups  =          2

                                                Obs per group:
                                                              min =        290
                                                              avg =      318.5
                                                              max =        347

Integration method: mvaghermite                 Integration pts.  =          7

                                                Wald chi2(1)      =       1.72
Log likelihood = -361.41378                     Prob > chi2       =     0.1896
--------------------------------------------------------------------------------------
            toms_old | Odds Ratio   Std. Err.      z    P>|z|     [95% Conf. Interval]
---------------------+----------------------------------------------------------------
commute_distance_new |
    More than 5 KMs  |   1.270503   .2319006     1.31   0.190        .8884    1.816948
               _cons |   .3092469   .0381613    -9.51   0.000     .2428099    .3938622
---------------------+----------------------------------------------------------------
hospital_cat         |
           var(_cons)|   2.48e-18   2.44e-06                             .           .
--------------------------------------------------------------------------------------
Note: Estimates are transformed only in the first equation.
Note: _cons estimates baseline odds (conditional on zero random effects).
LR test vs. logistic model: chibar2(01) = 0.00        Prob >= chibar2 = 1.0000

. //melogit toms_old commute_distance || hospital_cat:, or
. melogit toms_old i.road_user_category || hospital_cat:, or

Fitting fixed-effects model:

Iteration 0:   log likelihood = -361.49369  
Iteration 1:   log likelihood = -360.71212  
Iteration 2:   log likelihood = -360.71143  
Iteration 3:   log likelihood = -360.71143  

Refining starting values:

Grid node 0:   log likelihood = -364.63749

Fitting full model:

Iteration 0:   log likelihood = -364.63749  (not concave)
Iteration 1:   log likelihood = -362.21296  (not concave)
Iteration 2:   log likelihood = -361.61043  (not concave)
Iteration 3:   log likelihood = -360.95589  (not concave)
Iteration 4:   log likelihood = -360.81605  (not concave)
Iteration 5:   log likelihood = -360.75856  (not concave)
Iteration 6:   log likelihood = -360.71151  (not concave)
Iteration 7:   log likelihood = -360.71147  (not concave)
Iteration 8:   log likelihood = -360.71146  (not concave)
Iteration 9:   log likelihood = -360.71145  (not concave)
Iteration 10:  log likelihood = -360.71145  (not concave)
Iteration 11:  log likelihood = -360.71145  (not concave)
Iteration 12:  log likelihood = -360.71145  (not concave)
Iteration 13:  log likelihood = -360.71145  (not concave)
Iteration 14:  log likelihood = -360.71145  (not concave)
Iteration 15:  log likelihood = -360.71145  (not concave)
Iteration 16:  log likelihood = -360.71145  (not concave)
Iteration 17:  log likelihood = -360.71145  (not concave)
Iteration 18:  log likelihood = -360.71145  (not concave)
Iteration 19:  log likelihood = -360.71145  (not concave)
Iteration 20:  log likelihood = -360.71145  (not concave)
Iteration 21:  log likelihood = -360.71145  (not concave)
Iteration 22:  log likelihood = -360.71145  (not concave)
Iteration 23:  log likelihood = -360.71145  (backed up)
Iteration 24:  log likelihood = -360.71145  (backed up)
Iteration 25:  log likelihood = -360.71145  (not concave)
Iteration 26:  log likelihood = -360.71145  (not concave)
Iteration 27:  log likelihood = -360.71145  (backed up)
Iteration 28:  log likelihood = -360.71145  (backed up)
Iteration 29:  log likelihood = -360.71145  (not concave)
Iteration 30:  log likelihood = -360.71145  (not concave)
Iteration 31:  log likelihood = -360.71145  (backed up)
Iteration 32:  log likelihood = -360.71145  (not concave)
Iteration 33:  log likelihood = -360.71145  (not concave)
Iteration 34:  log likelihood = -360.71145  (backed up)
Iteration 35:  log likelihood = -360.71145  (not concave)
Iteration 36:  log likelihood = -360.71145  (backed up)
Iteration 37:  log likelihood = -360.71145  (backed up)
Iteration 38:  log likelihood = -360.71145  (not concave)
Iteration 39:  log likelihood = -360.71145  (backed up)
Iteration 40:  log likelihood = -360.71145  (backed up)
Iteration 41:  log likelihood = -360.71145  (not concave)
Iteration 42:  log likelihood = -360.71145  (not concave)
Iteration 43:  log likelihood = -360.71145  (not concave)
Iteration 44:  log likelihood = -360.71145  (not concave)
Iteration 45:  log likelihood = -360.71145  (not concave)
Iteration 46:  log likelihood = -360.71145  (backed up)
Iteration 47:  log likelihood = -360.71145  (not concave)
Iteration 48:  log likelihood = -360.71145  (not concave)
Iteration 49:  log likelihood = -360.71145  
Iteration 50:  log likelihood = -360.71143  

Mixed-effects logistic regression               Number of obs     =        637
Group variable:    hospital_cat                 Number of groups  =          2

                                                Obs per group:
                                                              min =        290
                                                              avg =      318.5
                                                              max =        347

Integration method: mvaghermite                 Integration pts.  =          7

                                                Wald chi2(2)      =       3.14
Log likelihood = -360.71143                     Prob > chi2       =     0.2081
------------------------------------------------------------------------------------
          toms_old | Odds Ratio   Std. Err.      z    P>|z|     [95% Conf. Interval]
-------------------+----------------------------------------------------------------
road_user_category |
       Pedestrian  |   .6745246    .174614    -1.52   0.128     .4061136    1.120335
     Motorcyclist  |   .7413053   .1503931    -1.48   0.140     .4980909     1.10328
                   |
             _cons |   .4256757   .0640352    -5.68   0.000     .3169793    .5716454
-------------------+----------------------------------------------------------------
hospital_cat       |
         var(_cons)|   6.01e-33   2.08e-17                             .           .
------------------------------------------------------------------------------------
Note: Estimates are transformed only in the first equation.
Note: _cons estimates baseline odds (conditional on zero random effects).
LR test vs. logistic model: chi2(0) = 0.00                Prob > chi2 =      .

Note: LR test is conservative and provided only for reference.

. melogit toms_old i.kts_cat || hospital_cat:, or

Fitting fixed-effects model:

Iteration 0:   log likelihood = -361.49228  
Iteration 1:   log likelihood = -360.71523  
Iteration 2:   log likelihood = -360.71452  
Iteration 3:   log likelihood = -360.71452  

Refining starting values:

Grid node 0:   log likelihood =  -364.5989

Fitting full model:

Iteration 0:   log likelihood =  -364.5989  (not concave)
Iteration 1:   log likelihood = -362.17737  (not concave)
Iteration 2:   log likelihood = -361.57511  (not concave)
Iteration 3:   log likelihood =  -360.9222  (not concave)
Iteration 4:   log likelihood =  -360.7829  (not concave)
Iteration 5:   log likelihood = -360.72567  (not concave)
Iteration 6:   log likelihood = -360.71993  (not concave)
Iteration 7:   log likelihood = -360.71533  (not concave)
Iteration 8:   log likelihood = -360.71487  (not concave)
Iteration 9:   log likelihood = -360.71469  (not concave)
Iteration 10:  log likelihood = -360.71461  (not concave)
Iteration 11:  log likelihood = -360.71461  (not concave)
Iteration 12:  log likelihood =  -360.7146  (not concave)
Iteration 13:  log likelihood =  -360.7146  (not concave)
Iteration 14:  log likelihood =  -360.7146  (not concave)
Iteration 15:  log likelihood =  -360.7146  (not concave)
Iteration 16:  log likelihood =  -360.7146  (not concave)
Iteration 17:  log likelihood =  -360.7146  (not concave)
Iteration 18:  log likelihood =  -360.7146  (not concave)
Iteration 19:  log likelihood =  -360.7146  (not concave)
Iteration 20:  log likelihood =  -360.7146  (not concave)
Iteration 21:  log likelihood =  -360.7146  (not concave)
Iteration 22:  log likelihood =  -360.7146  (not concave)
Iteration 23:  log likelihood =  -360.7146  (not concave)
Iteration 24:  log likelihood =  -360.7146  (backed up)
Iteration 25:  log likelihood =  -360.7146  (backed up)
Iteration 26:  log likelihood =  -360.7146  (backed up)
Iteration 27:  log likelihood =  -360.7146  (backed up)
Iteration 28:  log likelihood =  -360.7146  (backed up)
Iteration 29:  log likelihood =  -360.7146  (not concave)
Iteration 30:  log likelihood =  -360.7146  (backed up)
Iteration 31:  log likelihood =  -360.7146  (backed up)
Iteration 32:  log likelihood =  -360.7146  (not concave)
Iteration 33:  log likelihood =  -360.7146  (not concave)
Iteration 34:  log likelihood =  -360.7146  (not concave)
Iteration 35:  log likelihood =  -360.7146  (backed up)
Iteration 36:  log likelihood =  -360.7146  (not concave)
Iteration 37:  log likelihood =  -360.7146  (backed up)
Iteration 38:  log likelihood =  -360.7146  (not concave)
Iteration 39:  log likelihood =  -360.7146  (backed up)
Iteration 40:  log likelihood =  -360.7146  (not concave)
Iteration 41:  log likelihood =  -360.7146  (not concave)
Iteration 42:  log likelihood =  -360.7146  (backed up)
Iteration 43:  log likelihood =  -360.7146  (not concave)
Iteration 44:  log likelihood =  -360.7146  (not concave)
Iteration 45:  log likelihood =  -360.7146  (not concave)
Iteration 46:  log likelihood =  -360.7146  
Iteration 47:  log likelihood = -360.71459  
Iteration 48:  log likelihood = -360.71452  
Iteration 49:  log likelihood = -360.71452  

Mixed-effects logistic regression               Number of obs     =        637
Group variable:    hospital_cat                 Number of groups  =          2

                                                Obs per group:
                                                              min =        290
                                                              avg =      318.5
                                                              max =        347

Integration method: mvaghermite                 Integration pts.  =          7

                                                Wald chi2(2)      =       3.20
Log likelihood = -360.71452                     Prob > chi2       =     0.2015
-------------------------------------------------------------------------------------
           toms_old | Odds Ratio   Std. Err.      z    P>|z|     [95% Conf. Interval]
--------------------+----------------------------------------------------------------
            kts_cat |
    Moderate (7-8)  |   .9096774   .1891431    -0.46   0.649     .6052054    1.367326
Severe (6 or less)  |    1.47541    .376824     1.52   0.128     .8943619    2.433952
                    |
              _cons |   .3333333   .0415049    -8.82   0.000      .261151    .4254669
--------------------+----------------------------------------------------------------
hospital_cat        |
          var(_cons)|   7.87e-34   1.72e-17                             .           .
-------------------------------------------------------------------------------------
Note: Estimates are transformed only in the first equation.
Note: _cons estimates baseline odds (conditional on zero random effects).
LR test vs. logistic model: chi2(0) = 0.00                Prob > chi2 =      .

Note: LR test is conservative and provided only for reference.

. melogit toms_old i.injury_mechanism || hospital_cat:, or

Fitting fixed-effects model:

Iteration 0:   log likelihood = -360.91776  
Iteration 1:   log likelihood = -360.16342  
Iteration 2:   log likelihood = -360.16274  
Iteration 3:   log likelihood = -360.16274  

Refining starting values:

Grid node 0:   log likelihood = -364.15533

Fitting full model:

Iteration 0:   log likelihood = -364.15533  (not concave)
Iteration 1:   log likelihood = -361.74355  (not concave)
Iteration 2:   log likelihood =  -361.1418  (not concave)
Iteration 3:   log likelihood = -360.48695  (not concave)
Iteration 4:   log likelihood = -360.18395  (not concave)
Iteration 5:   log likelihood =  -360.1687  (not concave)
Iteration 6:   log likelihood = -360.16564  (not concave)
Iteration 7:   log likelihood =  -360.1632  (not concave)
Iteration 8:   log likelihood = -360.16295  (not concave)
Iteration 9:   log likelihood = -360.16285  (not concave)
Iteration 10:  log likelihood = -360.16277  (not concave)
Iteration 11:  log likelihood = -360.16277  (not concave)
Iteration 12:  log likelihood = -360.16276  (not concave)
Iteration 13:  log likelihood = -360.16276  (not concave)
Iteration 14:  log likelihood = -360.16276  (not concave)
Iteration 15:  log likelihood = -360.16276  (not concave)
Iteration 16:  log likelihood = -360.16276  (not concave)
Iteration 17:  log likelihood = -360.16276  (not concave)
Iteration 18:  log likelihood = -360.16276  (not concave)
Iteration 19:  log likelihood = -360.16276  (not concave)
Iteration 20:  log likelihood = -360.16276  (not concave)
Iteration 21:  log likelihood = -360.16276  (not concave)
Iteration 22:  log likelihood = -360.16276  (not concave)
Iteration 23:  log likelihood = -360.16276  (backed up)
Iteration 24:  log likelihood = -360.16276  (not concave)
Iteration 25:  log likelihood = -360.16276  (not concave)
Iteration 26:  log likelihood = -360.16276  (backed up)
Iteration 27:  log likelihood = -360.16276  (not concave)
Iteration 28:  log likelihood = -360.16276  (not concave)
Iteration 29:  log likelihood = -360.16276  (not concave)
Iteration 30:  log likelihood = -360.16276  (not concave)
Iteration 31:  log likelihood = -360.16276  (backed up)
Iteration 32:  log likelihood = -360.16276  (backed up)
Iteration 33:  log likelihood = -360.16276  (not concave)
Iteration 34:  log likelihood = -360.16276  (not concave)
Iteration 35:  log likelihood = -360.16276  (backed up)
Iteration 36:  log likelihood = -360.16276  (backed up)
Iteration 37:  log likelihood = -360.16276  (backed up)
Iteration 38:  log likelihood = -360.16276  (not concave)
Iteration 39:  log likelihood = -360.16276  (not concave)
Iteration 40:  log likelihood = -360.16276  (not concave)
Iteration 41:  log likelihood = -360.16276  (backed up)
Iteration 42:  log likelihood = -360.16276  (backed up)
Iteration 43:  log likelihood = -360.16276  (backed up)
Iteration 44:  log likelihood = -360.16276  (not concave)
Iteration 45:  log likelihood = -360.16276  (backed up)
Iteration 46:  log likelihood = -360.16276  (backed up)
Iteration 47:  log likelihood = -360.16276  (not concave)
Iteration 48:  log likelihood = -360.16276  (backed up)
Iteration 49:  log likelihood = -360.16276  (not concave)
Iteration 50:  log likelihood = -360.16276  (backed up)
Iteration 51:  log likelihood = -360.16276  (backed up)
Iteration 52:  log likelihood = -360.16276  (backed up)
Iteration 53:  log likelihood = -360.16276  (backed up)
Iteration 54:  log likelihood = -360.16276  (not concave)
Iteration 55:  log likelihood = -360.16276  (not concave)
Iteration 56:  log likelihood = -360.16276  (backed up)
Iteration 57:  log likelihood = -360.16274  (not concave)
Iteration 58:  log likelihood = -360.16274  (not concave)
Iteration 59:  log likelihood = -360.16274  (not concave)
Iteration 60:  log likelihood = -360.16274  (backed up)

Mixed-effects logistic regression               Number of obs     =        637
Group variable:    hospital_cat                 Number of groups  =          2

                                                Obs per group:
                                                              min =        290
                                                              avg =      318.5
                                                              max =        347

Integration method: mvaghermite                 Integration pts.  =          7

                                                Wald chi2(3)      =       4.32
Log likelihood = -360.16274                     Prob > chi2       =     0.2292
-------------------------------------------------------------------------------------------------
                       toms_old | Odds Ratio   Std. Err.      z    P>|z|     [95% Conf. Interval]
--------------------------------+----------------------------------------------------------------
               injury_mechanism |
   Motorcycle-pedestrian crash  |   .9429281   .2185322    -0.25   0.800     .5986939    1.485088
          Motorcycle-car crash  |   .8150887   .2074011    -0.80   0.422     .4950109    1.342131
Motorcycle-static object crash  |   1.513736   .4089545     1.53   0.125     .8914308    2.570472
                                |
                          _cons |   .3421052   .0491582    -7.46   0.000     .2581355    .4533898
--------------------------------+----------------------------------------------------------------
hospital_cat                    |
                      var(_cons)|   2.21e-33   1.62e-17                             .           .
-------------------------------------------------------------------------------------------------
Note: Estimates are transformed only in the first equation.
Note: _cons estimates baseline odds (conditional on zero random effects).
LR test vs. logistic model: chi2(0) = 1.1e-13             Prob > chi2 =      .

Note: LR test is conservative and provided only for reference.

. melogit toms_old i.tibial_fracture || hospital_cat:, or

Fitting fixed-effects model:

Iteration 0:   log likelihood = -361.65795  
Iteration 1:   log likelihood =   -360.871  
Iteration 2:   log likelihood = -360.87029  
Iteration 3:   log likelihood = -360.87029  

Refining starting values:

Grid node 0:   log likelihood = -364.87307

Fitting full model:

Iteration 0:   log likelihood = -364.87307  (not concave)
Iteration 1:   log likelihood = -362.44063  (not concave)
Iteration 2:   log likelihood = -361.83728  (not concave)
Iteration 3:   log likelihood = -361.17993  (not concave)
Iteration 4:   log likelihood = -360.87554  (not concave)
Iteration 5:   log likelihood = -360.87173  (not concave)
Iteration 6:   log likelihood = -360.87097  (not concave)
Iteration 7:   log likelihood = -360.87036  (not concave)
Iteration 8:   log likelihood =  -360.8703  (not concave)
Iteration 9:   log likelihood =  -360.8703  (not concave)
Iteration 10:  log likelihood =  -360.8703  (not concave)
Iteration 11:  log likelihood =  -360.8703  (not concave)
Iteration 12:  log likelihood =  -360.8703  (not concave)
Iteration 13:  log likelihood =  -360.8703  (not concave)
Iteration 14:  log likelihood =  -360.8703  (not concave)
Iteration 15:  log likelihood =  -360.8703  (backed up)
Iteration 16:  log likelihood =  -360.8703  (not concave)
Iteration 17:  log likelihood =  -360.8703  (backed up)
Iteration 18:  log likelihood =  -360.8703  (not concave)
Iteration 19:  log likelihood =  -360.8703  (backed up)
Iteration 20:  log likelihood =  -360.8703  (backed up)
Iteration 21:  log likelihood =  -360.8703  (backed up)
Iteration 22:  log likelihood =  -360.8703  (not concave)
Iteration 23:  log likelihood =  -360.8703  (backed up)

Mixed-effects logistic regression               Number of obs     =        637
Group variable:    hospital_cat                 Number of groups  =          2

                                                Obs per group:
                                                              min =        290
                                                              avg =      318.5
                                                              max =        347

Integration method: mvaghermite                 Integration pts.  =          7

                                                Wald chi2(1)      =       2.84
Log likelihood =  -360.8703                     Prob > chi2       =     0.0920
---------------------------------------------------------------------------------
       toms_old | Odds Ratio   Std. Err.      z    P>|z|     [95% Conf. Interval]
----------------+----------------------------------------------------------------
tibial_fracture |
           Yes  |   1.381483   .2649744     1.68   0.092     .9485963    2.011915
          _cons |   .3094615   .0347272   -10.45   0.000     .2483627     .385591
----------------+----------------------------------------------------------------
hospital_cat    |
      var(_cons)|   7.97e-17   .0000145                             .           .
---------------------------------------------------------------------------------
Note: Estimates are transformed only in the first equation.
Note: _cons estimates baseline odds (conditional on zero random effects).
LR test vs. logistic model: chibar2(01) = 0.00        Prob >= chibar2 = 1.0000

. melogit toms_old ib2.serious_injuries || hospital_cat:, or

Fitting fixed-effects model:

Iteration 0:   log likelihood = -360.14312  
Iteration 1:   log likelihood = -359.42752  
Iteration 2:   log likelihood = -359.42694  
Iteration 3:   log likelihood = -359.42694  

Refining starting values:

Grid node 0:   log likelihood =  -363.1721

Fitting full model:

Iteration 0:   log likelihood =  -363.1721  (not concave)
Iteration 1:   log likelihood =  -360.7987  (not concave)
Iteration 2:   log likelihood = -360.20041  (not concave)
Iteration 3:   log likelihood = -359.56035  (not concave)
Iteration 4:   log likelihood = -359.49466  (not concave)
Iteration 5:   log likelihood = -359.44097  (not concave)
Iteration 6:   log likelihood = -359.43019  (not concave)
Iteration 7:   log likelihood = -359.42803  (not concave)
Iteration 8:   log likelihood =  -359.4276  (not concave)
Iteration 9:   log likelihood = -359.42743  (not concave)
Iteration 10:  log likelihood = -359.42736  (not concave)
Iteration 11:  log likelihood = -359.42733  (not concave)
Iteration 12:  log likelihood = -359.42732  (not concave)
Iteration 13:  log likelihood = -359.42731  (not concave)
Iteration 14:  log likelihood = -359.42731  (not concave)
Iteration 15:  log likelihood = -359.42731  (not concave)
Iteration 16:  log likelihood = -359.42731  (not concave)
Iteration 17:  log likelihood = -359.42731  (not concave)
Iteration 18:  log likelihood = -359.42731  (not concave)
Iteration 19:  log likelihood = -359.42731  (backed up)
Iteration 20:  log likelihood = -359.42731  (backed up)
Iteration 21:  log likelihood = -359.42731  (not concave)
Iteration 22:  log likelihood = -359.42731  (backed up)
Iteration 23:  log likelihood = -359.42731  (not concave)
Iteration 24:  log likelihood = -359.42731  (backed up)
Iteration 25:  log likelihood = -359.42731  (backed up)
Iteration 26:  log likelihood = -359.42731  (not concave)
Iteration 27:  log likelihood = -359.42731  (not concave)
Iteration 28:  log likelihood = -359.42731  (not concave)
Iteration 29:  log likelihood = -359.42731  (not concave)
Iteration 30:  log likelihood = -359.42731  (not concave)
Iteration 31:  log likelihood = -359.42731  (backed up)
Iteration 32:  log likelihood = -359.42731  (not concave)
Iteration 33:  log likelihood = -359.42731  (backed up)
Iteration 34:  log likelihood = -359.42731  (not concave)
Iteration 35:  log likelihood = -359.42731  (not concave)
Iteration 36:  log likelihood = -359.42731  (backed up)
Iteration 37:  log likelihood = -359.42731  (not concave)
Iteration 38:  log likelihood = -359.42731  (not concave)
Iteration 39:  log likelihood = -359.42731  (backed up)
Iteration 40:  log likelihood = -359.42731  (backed up)
Iteration 41:  log likelihood = -359.42731  (not concave)
Iteration 42:  log likelihood = -359.42731  (not concave)
Iteration 43:  log likelihood = -359.42731  (backed up)
Iteration 44:  log likelihood = -359.42731  (not concave)
Iteration 45:  log likelihood = -359.42731  (backed up)
Iteration 46:  log likelihood = -359.42731  (backed up)
Iteration 47:  log likelihood =  -359.4273  (backed up)
Iteration 48:  log likelihood =  -359.4273  (backed up)
Iteration 49:  log likelihood = -359.42728  
Iteration 50:  log likelihood = -359.42727  (backed up)
Iteration 51:  log likelihood = -359.42723  (not concave)
Iteration 52:  log likelihood = -359.42723  
Iteration 53:  log likelihood = -359.42694  (not concave)
Iteration 54:  log likelihood = -359.42694  (backed up)

Mixed-effects logistic regression               Number of obs     =        637
Group variable:    hospital_cat                 Number of groups  =          2

                                                Obs per group:
                                                              min =        290
                                                              avg =      318.5
                                                              max =        347

Integration method: mvaghermite                 Integration pts.  =          7

                                                Wald chi2(2)      =       5.84
Log likelihood = -359.42694                     Prob > chi2       =     0.0541
----------------------------------------------------------------------------------
        toms_old | Odds Ratio   Std. Err.      z    P>|z|     [95% Conf. Interval]
-----------------+----------------------------------------------------------------
serious_injuries |
           >one  |    1.59516   .4467368     1.67   0.095     .9213378    2.761785
            One  |   .9689214   .2444596    -0.13   0.900     .5909214     1.58872
                 |
           _cons |   .3103449   .0683684    -5.31   0.000     .2015239    .4779283
-----------------+----------------------------------------------------------------
hospital_cat     |
       var(_cons)|   1.09e-33   7.18e-18                             .           .
----------------------------------------------------------------------------------
Note: Estimates are transformed only in the first equation.
Note: _cons estimates baseline odds (conditional on zero random effects).
LR test vs. logistic model: chi2(0) = 0.00                Prob > chi2 =      .

Note: LR test is conservative and provided only for reference.

. melogit toms_old i.treatment_decision || hospital_cat:, or 

Fitting fixed-effects model:

Iteration 0:   log likelihood =  -362.5221  
Iteration 1:   log likelihood = -361.69561  
Iteration 2:   log likelihood =  -361.6948  
Iteration 3:   log likelihood =  -361.6948  

Refining starting values:

Grid node 0:   log likelihood = -365.64987

Fitting full model:

Iteration 0:   log likelihood = -365.64987  (not concave)
Iteration 1:   log likelihood = -363.19581  (not concave)
Iteration 2:   log likelihood = -362.59092  (not concave)
Iteration 3:   log likelihood = -361.93218  (not concave)
Iteration 4:   log likelihood =  -361.7913  (not concave)
Iteration 5:   log likelihood = -361.73334  (not concave)
Iteration 6:   log likelihood = -361.70989  (not concave)
Iteration 7:   log likelihood = -361.70047  (not concave)
Iteration 8:   log likelihood =  -361.6967  (not concave)
Iteration 9:   log likelihood = -361.69518  (not concave)
Iteration 10:  log likelihood = -361.69488  (not concave)
Iteration 11:  log likelihood = -361.69482  (not concave)
Iteration 12:  log likelihood = -361.69482  (not concave)
Iteration 13:  log likelihood = -361.69481  (not concave)
Iteration 14:  log likelihood = -361.69481  (not concave)
Iteration 15:  log likelihood = -361.69481  (not concave)
Iteration 16:  log likelihood = -361.69481  (not concave)
Iteration 17:  log likelihood = -361.69481  (backed up)
Iteration 18:  log likelihood = -361.69481  (backed up)
Iteration 19:  log likelihood = -361.69481  (backed up)
Iteration 20:  log likelihood = -361.69481  (not concave)
Iteration 21:  log likelihood = -361.69481  (backed up)
Iteration 22:  log likelihood = -361.69481  (not concave)
Iteration 23:  log likelihood = -361.69481  (backed up)
Iteration 24:  log likelihood = -361.69481  (not concave)
Iteration 25:  log likelihood = -361.69481  (backed up)
Iteration 26:  log likelihood = -361.69481  (backed up)
Iteration 27:  log likelihood = -361.69481  (backed up)
Iteration 28:  log likelihood = -361.69481  (backed up)
Iteration 29:  log likelihood = -361.69481  (not concave)
Iteration 30:  log likelihood = -361.69481  (not concave)
Iteration 31:  log likelihood = -361.69481  (backed up)
Iteration 32:  log likelihood = -361.69481  (backed up)
Iteration 33:  log likelihood = -361.69481  (not concave)
Iteration 34:  log likelihood = -361.69481  (backed up)
Iteration 35:  log likelihood = -361.69481  (not concave)
Iteration 36:  log likelihood = -361.69481  (backed up)
Iteration 37:  log likelihood = -361.69481  (backed up)
Iteration 38:  log likelihood = -361.69481  (backed up)
Iteration 39:  log likelihood = -361.69481  (not concave)
Iteration 40:  log likelihood = -361.69481  (not concave)
Iteration 41:  log likelihood = -361.69481  (not concave)
Iteration 42:  log likelihood = -361.69481  (backed up)
Iteration 43:  log likelihood = -361.69481  (backed up)
Iteration 44:  log likelihood = -361.69481  (not concave)
Iteration 45:  log likelihood = -361.69481  (backed up)
Iteration 46:  log likelihood = -361.69481  (not concave)
Iteration 47:  log likelihood = -361.69481  (backed up)
Iteration 48:  log likelihood = -361.69481  (not concave)
Iteration 49:  log likelihood = -361.69481  
Iteration 50:  log likelihood =  -361.6948  

Mixed-effects logistic regression               Number of obs     =        637
Group variable:    hospital_cat                 Number of groups  =          2

                                                Obs per group:
                                                              min =        290
                                                              avg =      318.5
                                                              max =        347

Integration method: mvaghermite                 Integration pts.  =          7

                                                Wald chi2(1)      =       1.16
Log likelihood =  -361.6948                     Prob > chi2       =     0.2817
---------------------------------------------------------------------------------------------------------------------------------------------------------------------
                                                                                           toms_old | Odds Ratio   Std. Err.      z    P>|z|     [95% Conf. Interval]
----------------------------------------------------------------------------------------------------+----------------------------------------------------------------
                                                                                 treatment_decision |
Operative (Open reduction and internal or external fixation, soft tissue repair requiring theatre)  |   1.228766   .2351603     1.08   0.282     .8444362    1.788016
                                                                                              _cons |   .3211009   .0360176   -10.13   0.000     .2577288    .4000554
----------------------------------------------------------------------------------------------------+----------------------------------------------------------------
hospital_cat                                                                                        |
                                                                                          var(_cons)|   1.21e-33   1.05e-17                             .           .
---------------------------------------------------------------------------------------------------------------------------------------------------------------------
Note: Estimates are transformed only in the first equation.
Note: _cons estimates baseline odds (conditional on zero random effects).
LR test vs. logistic model: chi2(0) = 1.1e-13             Prob > chi2 =      .

Note: LR test is conservative and provided only for reference.

. melogit toms_old medical_illness || hospital_cat:, or

Fitting fixed-effects model:

Iteration 0:   log likelihood = -360.62476  
Iteration 1:   log likelihood = -359.88052  
Iteration 2:   log likelihood = -359.87979  
Iteration 3:   log likelihood = -359.87979  

Refining starting values:

Grid node 0:   log likelihood = -363.81021

Fitting full model:

Iteration 0:   log likelihood = -363.81021  (not concave)
Iteration 1:   log likelihood = -361.40834  (not concave)
Iteration 2:   log likelihood = -360.80761  (not concave)
Iteration 3:   log likelihood = -360.15558  (not concave)
Iteration 4:   log likelihood = -360.01628  (not concave)
Iteration 5:   log likelihood = -359.89833  (not concave)
Iteration 6:   log likelihood = -359.88647  (not concave)
Iteration 7:   log likelihood = -359.88171  (not concave)
Iteration 8:   log likelihood = -359.88076  (not concave)
Iteration 9:   log likelihood =    -359.88  (not concave)
Iteration 10:  log likelihood = -359.87985  (not concave)
Iteration 11:  log likelihood = -359.87982  (not concave)
Iteration 12:  log likelihood = -359.87982  (not concave)
Iteration 13:  log likelihood = -359.87981  (not concave)
Iteration 14:  log likelihood = -359.87981  (not concave)
Iteration 15:  log likelihood = -359.87981  (not concave)
Iteration 16:  log likelihood = -359.87981  (not concave)
Iteration 17:  log likelihood = -359.87981  (not concave)
Iteration 18:  log likelihood = -359.87981  (not concave)
Iteration 19:  log likelihood = -359.87981  (not concave)
Iteration 20:  log likelihood = -359.87981  (not concave)
Iteration 21:  log likelihood = -359.87981  (backed up)
Iteration 22:  log likelihood = -359.87981  (not concave)
Iteration 23:  log likelihood = -359.87981  (not concave)
Iteration 24:  log likelihood = -359.87981  (not concave)
Iteration 25:  log likelihood = -359.87981  (backed up)
Iteration 26:  log likelihood = -359.87981  (not concave)
Iteration 27:  log likelihood = -359.87981  (not concave)
Iteration 28:  log likelihood = -359.87981  (not concave)
Iteration 29:  log likelihood = -359.87981  (backed up)
Iteration 30:  log likelihood = -359.87981  (not concave)
Iteration 31:  log likelihood = -359.87981  (not concave)
Iteration 32:  log likelihood = -359.87981  (not concave)
Iteration 33:  log likelihood = -359.87981  (not concave)
Iteration 34:  log likelihood = -359.87981  (not concave)
Iteration 35:  log likelihood = -359.87981  (not concave)
Iteration 36:  log likelihood = -359.87981  (backed up)
Iteration 37:  log likelihood = -359.87981  (backed up)
Iteration 38:  log likelihood = -359.87981  (not concave)
Iteration 39:  log likelihood = -359.87981  (backed up)
Iteration 40:  log likelihood = -359.87981  (not concave)
Iteration 41:  log likelihood = -359.87981  (backed up)
Iteration 42:  log likelihood = -359.87981  (not concave)
Iteration 43:  log likelihood = -359.87981  (not concave)
Iteration 44:  log likelihood = -359.87981  (backed up)
Iteration 45:  log likelihood = -359.87981  
Iteration 46:  log likelihood = -359.87981  (not concave)
Iteration 47:  log likelihood = -359.87981  (not concave)
Iteration 48:  log likelihood = -359.87979  

Mixed-effects logistic regression               Number of obs     =        637
Group variable:    hospital_cat                 Number of groups  =          2

                                                Obs per group:
                                                              min =        290
                                                              avg =      318.5
                                                              max =        347

Integration method: mvaghermite                 Integration pts.  =          7

                                                Wald chi2(1)      =       5.05
Log likelihood = -359.87979                     Prob > chi2       =     0.0247
---------------------------------------------------------------------------------
       toms_old | Odds Ratio   Std. Err.      z    P>|z|     [95% Conf. Interval]
----------------+----------------------------------------------------------------
medical_illness |   2.091663   .6870564     2.25   0.025     1.098739    3.981888
          _cons |   .3251833     .03098   -11.79   0.000     .2697955    .3919419
----------------+----------------------------------------------------------------
hospital_cat    |
      var(_cons)|   9.26e-31   8.17e-16                             .           .
---------------------------------------------------------------------------------
Note: Estimates are transformed only in the first equation.
Note: _cons estimates baseline odds (conditional on zero random effects).
LR test vs. logistic model: chi2(0) = 0.00                Prob > chi2 =      .

Note: LR test is conservative and provided only for reference.

. melogit toms_old tibia || hospital_cat:, or

Fitting fixed-effects model:

Iteration 0:   log likelihood = -361.24197  
Iteration 1:   log likelihood =  -360.4743  
Iteration 2:   log likelihood = -360.47363  
Iteration 3:   log likelihood = -360.47363  

Refining starting values:

Grid node 0:   log likelihood = -364.46919

Fitting full model:

Iteration 0:   log likelihood = -364.46919  (not concave)
Iteration 1:   log likelihood = -362.04819  (not concave)
Iteration 2:   log likelihood = -361.44576  (not concave)
Iteration 3:   log likelihood = -360.78991  (not concave)
Iteration 4:   log likelihood = -360.48637  (not concave)
Iteration 5:   log likelihood = -360.47876  (not concave)
Iteration 6:   log likelihood = -360.47571  (not concave)
Iteration 7:   log likelihood = -360.47449  (not concave)
Iteration 8:   log likelihood =   -360.474  (not concave)
Iteration 9:   log likelihood = -360.47381  (not concave)
Iteration 10:  log likelihood = -360.47365  (not concave)
Iteration 11:  log likelihood = -360.47364  (not concave)
Iteration 12:  log likelihood = -360.47363  (not concave)
Iteration 13:  log likelihood = -360.47363  (not concave)
Iteration 14:  log likelihood = -360.47363  (not concave)
Iteration 15:  log likelihood = -360.47363  (not concave)
Iteration 16:  log likelihood = -360.47363  (not concave)
Iteration 17:  log likelihood = -360.47363  (not concave)
Iteration 18:  log likelihood = -360.47363  (not concave)
Iteration 19:  log likelihood = -360.47363  (not concave)
Iteration 20:  log likelihood = -360.47363  (backed up)
Iteration 21:  log likelihood = -360.47363  (backed up)
Iteration 22:  log likelihood = -360.47363  (not concave)
Iteration 23:  log likelihood = -360.47363  (backed up)
Iteration 24:  log likelihood = -360.47363  (not concave)
Iteration 25:  log likelihood = -360.47363  (backed up)
Iteration 26:  log likelihood = -360.47363  (backed up)
Iteration 27:  log likelihood = -360.47363  (backed up)
Iteration 28:  log likelihood = -360.47363  (backed up)

Mixed-effects logistic regression               Number of obs     =        637
Group variable:    hospital_cat                 Number of groups  =          2

                                                Obs per group:
                                                              min =        290
                                                              avg =      318.5
                                                              max =        347

Integration method: mvaghermite                 Integration pts.  =          7

                                                Wald chi2(1)      =       3.65
Log likelihood = -360.47363                     Prob > chi2       =     0.0561
------------------------------------------------------------------------------
    toms_old | Odds Ratio   Std. Err.      z    P>|z|     [95% Conf. Interval]
-------------+----------------------------------------------------------------
       tibia |    1.44635   .2793974     1.91   0.056      .990474    2.112046
       _cons |   .3060789   .0341387   -10.61   0.000     .2459768    .3808665
-------------+----------------------------------------------------------------
hospital_cat |
   var(_cons)|   7.32e-17   .0000262                             .           .
------------------------------------------------------------------------------
Note: Estimates are transformed only in the first equation.
Note: _cons estimates baseline odds (conditional on zero random effects).
LR test vs. logistic model: chibar2(01) = 0.00        Prob >= chibar2 = 1.0000

. melogit toms_old femur || hospital_cat:, or

Fitting fixed-effects model:

Iteration 0:   log likelihood = -361.60753  
Iteration 1:   log likelihood = -360.68437  
Iteration 2:   log likelihood = -360.68302  
Iteration 3:   log likelihood = -360.68302  

Refining starting values:

Grid node 0:   log likelihood = -364.69699

Fitting full model:

Iteration 0:   log likelihood = -364.69699  (not concave)
Iteration 1:   log likelihood = -362.26953  (not concave)
Iteration 2:   log likelihood = -361.66654  (not concave)
Iteration 3:   log likelihood = -361.00961  (not concave)
Iteration 4:   log likelihood = -360.70537  (not concave)
Iteration 5:   log likelihood = -360.69005  (not concave)
Iteration 6:   log likelihood = -360.68391  (not concave)
Iteration 7:   log likelihood = -360.68329  (not concave)
Iteration 8:   log likelihood = -360.68305  (not concave)
Iteration 9:   log likelihood = -360.68304  (not concave)
Iteration 10:  log likelihood = -360.68303  (not concave)
Iteration 11:  log likelihood = -360.68303  (not concave)
Iteration 12:  log likelihood = -360.68303  (not concave)
Iteration 13:  log likelihood = -360.68303  (not concave)
Iteration 14:  log likelihood = -360.68303  (not concave)
Iteration 15:  log likelihood = -360.68303  (not concave)
Iteration 16:  log likelihood = -360.68303  (not concave)
Iteration 17:  log likelihood = -360.68303  (not concave)
Iteration 18:  log likelihood = -360.68303  (not concave)
Iteration 19:  log likelihood = -360.68303  (not concave)
Iteration 20:  log likelihood = -360.68303  (not concave)
Iteration 21:  log likelihood = -360.68303  (not concave)
Iteration 22:  log likelihood = -360.68303  (not concave)
Iteration 23:  log likelihood = -360.68303  (not concave)
Iteration 24:  log likelihood = -360.68303  (not concave)
Iteration 25:  log likelihood = -360.68303  (backed up)
Iteration 26:  log likelihood = -360.68303  (backed up)
Iteration 27:  log likelihood = -360.68303  (backed up)
Iteration 28:  log likelihood = -360.68303  (not concave)
Iteration 29:  log likelihood = -360.68303  (not concave)
Iteration 30:  log likelihood = -360.68303  (not concave)
Iteration 31:  log likelihood = -360.68303  (not concave)
Iteration 32:  log likelihood = -360.68303  (not concave)
Iteration 33:  log likelihood = -360.68303  (not concave)
Iteration 34:  log likelihood = -360.68303  (backed up)

Mixed-effects logistic regression               Number of obs     =        637
Group variable:    hospital_cat                 Number of groups  =          2

                                                Obs per group:
                                                              min =        290
                                                              avg =      318.5
                                                              max =        347

Integration method: mvaghermite                 Integration pts.  =          7

                                                Wald chi2(1)      =       2.37
Log likelihood = -360.68303                     Prob > chi2       =     0.1236
------------------------------------------------------------------------------
    toms_old | Odds Ratio   Std. Err.      z    P>|z|     [95% Conf. Interval]
-------------+----------------------------------------------------------------
       femur |   .3144153   .2362244    -1.54   0.124     .0721082    1.370953
       _cons |   .3529839   .0323614   -11.36   0.000     .2949288    .4224669
-------------+----------------------------------------------------------------
hospital_cat |
   var(_cons)|   4.51e-19   6.21e-07                             .           .
------------------------------------------------------------------------------
Note: Estimates are transformed only in the first equation.
Note: _cons estimates baseline odds (conditional on zero random effects).
LR test vs. logistic model: chibar2(01) = 0.00        Prob >= chibar2 = 1.0000

. melogit toms_old humerus || hospital_cat:, or
note: humerus != 0 predicts failure perfectly
      humerus dropped and 2 obs not used


Fitting fixed-effects model:

Iteration 0:   log likelihood = -362.53443  
Iteration 1:   log likelihood = -361.67739  
Iteration 2:   log likelihood = -361.67651  
Iteration 3:   log likelihood = -361.67651  

Refining starting values:

Grid node 0:   log likelihood = -365.66245

Fitting full model:

Iteration 0:   log likelihood = -365.66245  (not concave)
Iteration 1:   log likelihood = -363.20735  (not concave)
Iteration 2:   log likelihood = -362.60233  (not concave)
Iteration 3:   log likelihood = -361.94275  (not concave)
Iteration 4:   log likelihood = -361.80161  (not concave)
Iteration 5:   log likelihood = -361.68188  (not concave)
Iteration 6:   log likelihood = -361.67888  (not concave)
Iteration 7:   log likelihood = -361.67769  (not concave)
Iteration 8:   log likelihood = -361.67673  (not concave)
Iteration 9:   log likelihood = -361.67653  (not concave)
Iteration 10:  log likelihood = -361.67651  (not concave)
Iteration 11:  log likelihood = -361.67651  (not concave)
Iteration 12:  log likelihood = -361.67651  (not concave)
Iteration 13:  log likelihood = -361.67651  (not concave)
Iteration 14:  log likelihood = -361.67651  (not concave)
Iteration 15:  log likelihood = -361.67651  (not concave)
Iteration 16:  log likelihood = -361.67651  (not concave)
Iteration 17:  log likelihood = -361.67651  (not concave)
Iteration 18:  log likelihood = -361.67651  (backed up)
Iteration 19:  log likelihood = -361.67651  (backed up)
Iteration 20:  log likelihood = -361.67651  (not concave)
Iteration 21:  log likelihood = -361.67651  (not concave)
Iteration 22:  log likelihood = -361.67651  (not concave)
Iteration 23:  log likelihood = -361.67651  (backed up)

Mixed-effects logistic regression               Number of obs     =        635
Group variable:    hospital_cat                 Number of groups  =          2

                                                Obs per group:
                                                              min =        289
                                                              avg =      317.5
                                                              max =        346

Integration method: mvaghermite                 Integration pts.  =          7

                                                Wald chi2(0)      =          .
Log likelihood = -361.67651                     Prob > chi2       =          .
------------------------------------------------------------------------------
    toms_old | Odds Ratio   Std. Err.      z    P>|z|     [95% Conf. Interval]
-------------+----------------------------------------------------------------
     humerus |          1  (omitted)
       _cons |   .3453159   .0313723   -11.70   0.000     .2889909    .4126188
-------------+----------------------------------------------------------------
hospital_cat |
   var(_cons)|   3.92e-16     .00005                             .           .
------------------------------------------------------------------------------
Note: Estimates are transformed only in the first equation.
Note: _cons estimates baseline odds (conditional on zero random effects).
LR test vs. logistic model: chibar2(01) = 0.00        Prob >= chibar2 = 1.0000

. melogit toms_old radius || hospital_cat:, or

Fitting fixed-effects model:

Iteration 0:   log likelihood = -363.02841  
Iteration 1:   log likelihood = -362.17948  
Iteration 2:   log likelihood = -362.17862  
Iteration 3:   log likelihood = -362.17861  

Refining starting values:

Grid node 0:   log likelihood = -366.16946

Fitting full model:

Iteration 0:   log likelihood = -366.16946  (not concave)
Iteration 1:   log likelihood = -363.69948  (not concave)
Iteration 2:   log likelihood = -363.09332  (not concave)
Iteration 3:   log likelihood = -362.43192  (not concave)
Iteration 4:   log likelihood = -362.29035  (not concave)
Iteration 5:   log likelihood = -362.23208  (not concave)
Iteration 6:   log likelihood = -362.18436  (not concave)
Iteration 7:   log likelihood = -362.17958  (not concave)
Iteration 8:   log likelihood = -362.17862  (not concave)
Iteration 9:   log likelihood = -362.17862  (not concave)
Iteration 10:  log likelihood = -362.17862  (not concave)
Iteration 11:  log likelihood = -362.17862  (not concave)
Iteration 12:  log likelihood = -362.17862  (not concave)
Iteration 13:  log likelihood = -362.17862  (not concave)
Iteration 14:  log likelihood = -362.17862  (not concave)
Iteration 15:  log likelihood = -362.17862  (not concave)
Iteration 16:  log likelihood = -362.17862  (not concave)
Iteration 17:  log likelihood = -362.17862  (not concave)
Iteration 18:  log likelihood = -362.17862  (not concave)
Iteration 19:  log likelihood = -362.17862  (not concave)
Iteration 20:  log likelihood = -362.17862  (backed up)
Iteration 21:  log likelihood = -362.17862  (backed up)
Iteration 22:  log likelihood = -362.17862  (not concave)
Iteration 23:  log likelihood = -362.17862  (not concave)
Iteration 24:  log likelihood = -362.17862  (backed up)

Mixed-effects logistic regression               Number of obs     =        637
Group variable:    hospital_cat                 Number of groups  =          2

                                                Obs per group:
                                                              min =        290
                                                              avg =      318.5
                                                              max =        347

Integration method: mvaghermite                 Integration pts.  =          7

                                                Wald chi2(1)      =       0.19
Log likelihood = -362.17862                     Prob > chi2       =     0.6637
------------------------------------------------------------------------------
    toms_old | Odds Ratio   Std. Err.      z    P>|z|     [95% Conf. Interval]
-------------+----------------------------------------------------------------
      radius |   1.460323   1.271609     0.43   0.664     .2650001    8.047328
       _cons |   .3425198   .0312787   -11.73   0.000     .2863878    .4096537
-------------+----------------------------------------------------------------
hospital_cat |
   var(_cons)|   1.22e-16   .0000447                             .           .
------------------------------------------------------------------------------
Note: Estimates are transformed only in the first equation.
Note: _cons estimates baseline odds (conditional on zero random effects).
LR test vs. logistic model: chibar2(01) = 0.00        Prob >= chibar2 = 1.0000

. melogit toms_old i.newprehospital_interval || hospital_cat:, or

Fitting fixed-effects model:

Iteration 0:   log likelihood = -362.23558  
Iteration 1:   log likelihood =  -361.4183  
Iteration 2:   log likelihood = -361.41752  
Iteration 3:   log likelihood = -361.41752  

Refining starting values:

Grid node 0:   log likelihood = -365.52706

Fitting full model:

Iteration 0:   log likelihood = -365.52706  (not concave)
Iteration 1:   log likelihood = -363.07597  (not concave)
Iteration 2:   log likelihood = -362.47098  (not concave)
Iteration 3:   log likelihood = -361.81036  (not concave)
Iteration 4:   log likelihood = -361.50389  (not concave)
Iteration 5:   log likelihood = -361.44068  (not concave)
Iteration 6:   log likelihood = -361.42796  (not concave)
Iteration 7:   log likelihood = -361.41773  (not concave)
Iteration 8:   log likelihood =  -361.4176  (not concave)
Iteration 9:   log likelihood = -361.41757  (not concave)
Iteration 10:  log likelihood = -361.41757  (not concave)
Iteration 11:  log likelihood = -361.41757  (not concave)
Iteration 12:  log likelihood = -361.41757  (not concave)
Iteration 13:  log likelihood = -361.41757  (not concave)
Iteration 14:  log likelihood = -361.41757  (not concave)
Iteration 15:  log likelihood = -361.41757  (not concave)
Iteration 16:  log likelihood = -361.41757  (not concave)
Iteration 17:  log likelihood = -361.41757  (not concave)
Iteration 18:  log likelihood = -361.41757  (backed up)
Iteration 19:  log likelihood = -361.41757  (backed up)
Iteration 20:  log likelihood = -361.41757  (backed up)
Iteration 21:  log likelihood = -361.41757  (not concave)
Iteration 22:  log likelihood = -361.41757  (backed up)
Iteration 23:  log likelihood = -361.41757  (backed up)
Iteration 24:  log likelihood = -361.41757  (not concave)
Iteration 25:  log likelihood = -361.41757  (not concave)
Iteration 26:  log likelihood = -361.41757  (not concave)
Iteration 27:  log likelihood = -361.41757  (backed up)
Iteration 28:  log likelihood = -361.41757  (backed up)
Iteration 29:  log likelihood = -361.41757  (backed up)
Iteration 30:  log likelihood = -361.41757  (backed up)
Iteration 31:  log likelihood = -361.41757  (backed up)
Iteration 32:  log likelihood = -361.41757  (backed up)
Iteration 33:  log likelihood = -361.41757  (backed up)
Iteration 34:  log likelihood = -361.41757  (not concave)
Iteration 35:  log likelihood = -361.41757  (backed up)
Iteration 36:  log likelihood = -361.41757  (not concave)
Iteration 37:  log likelihood = -361.41757  (backed up)
Iteration 38:  log likelihood = -361.41757  (not concave)
Iteration 39:  log likelihood = -361.41757  (not concave)
Iteration 40:  log likelihood = -361.41757  (backed up)
Iteration 41:  log likelihood = -361.41757  (backed up)
Iteration 42:  log likelihood = -361.41757  (backed up)
Iteration 43:  log likelihood = -361.41757  (backed up)
Iteration 44:  log likelihood = -361.41757  (not concave)
Iteration 45:  log likelihood = -361.41757  (not concave)
Iteration 46:  log likelihood = -361.41757  
Iteration 47:  log likelihood = -361.41757  
Iteration 48:  log likelihood = -361.41753  
Iteration 49:  log likelihood = -361.41752  (not concave)
Iteration 50:  log likelihood = -361.41752  (backed up)

Mixed-effects logistic regression               Number of obs     =        637
Group variable:    hospital_cat                 Number of groups  =          2

                                                Obs per group:
                                                              min =        290
                                                              avg =      318.5
                                                              max =        347

Integration method: mvaghermite                 Integration pts.  =          7

                                                Wald chi2(1)      =       1.68
Log likelihood = -361.41752                     Prob > chi2       =     0.1943
-----------------------------------------------------------------------------------------
               toms_old | Odds Ratio   Std. Err.      z    P>|z|     [95% Conf. Interval]
------------------------+----------------------------------------------------------------
newprehospital_interval |
         More than 1 h  |   1.274877   .2385158     1.30   0.194     .8835229    1.839581
                  _cons |   .2970297   .0436716    -8.26   0.000     .2226638    .3962326
------------------------+----------------------------------------------------------------
hospital_cat            |
              var(_cons)|   3.32e-34   3.16e-18                             .           .
-----------------------------------------------------------------------------------------
Note: Estimates are transformed only in the first equation.
Note: _cons estimates baseline odds (conditional on zero random effects).
LR test vs. logistic model: chi2(0) = 0.00                Prob > chi2 =      .

Note: LR test is conservative and provided only for reference.

. melogit toms_old i.newref_exit_interv || hospital_cat:, or

Fitting fixed-effects model:

Iteration 0:   log likelihood = -363.11979  
Iteration 1:   log likelihood = -362.26637  
Iteration 2:   log likelihood =  -362.2655  
Iteration 3:   log likelihood =  -362.2655  

Refining starting values:

Grid node 0:   log likelihood = -366.24581

Fitting full model:

Iteration 0:   log likelihood = -366.24581  (not concave)
Iteration 1:   log likelihood = -363.77843  (not concave)
Iteration 2:   log likelihood = -363.17201  (not concave)
Iteration 3:   log likelihood = -362.51022  (not concave)
Iteration 4:   log likelihood = -362.36857  (not concave)
Iteration 5:   log likelihood = -362.31027  (not concave)
Iteration 6:   log likelihood = -362.28668  (not concave)
Iteration 7:   log likelihood = -362.26764  (not concave)
Iteration 8:   log likelihood = -362.26573  (not concave)
Iteration 9:   log likelihood = -362.26554  (not concave)
Iteration 10:  log likelihood = -362.26552  (not concave)
Iteration 11:  log likelihood =  -362.2655  (not concave)
Iteration 12:  log likelihood =  -362.2655  (not concave)
Iteration 13:  log likelihood =  -362.2655  (not concave)
Iteration 14:  log likelihood =  -362.2655  (not concave)
Iteration 15:  log likelihood =  -362.2655  (not concave)
Iteration 16:  log likelihood =  -362.2655  (not concave)
Iteration 17:  log likelihood =  -362.2655  (not concave)
Iteration 18:  log likelihood =  -362.2655  (backed up)
Iteration 19:  log likelihood =  -362.2655  (not concave)
Iteration 20:  log likelihood =  -362.2655  (not concave)
Iteration 21:  log likelihood =  -362.2655  (backed up)
Iteration 22:  log likelihood =  -362.2655  (backed up)
Iteration 23:  log likelihood =  -362.2655  (not concave)
Iteration 24:  log likelihood =  -362.2655  (backed up)
Iteration 25:  log likelihood =  -362.2655  (backed up)
Iteration 26:  log likelihood =  -362.2655  (backed up)
Iteration 27:  log likelihood =  -362.2655  (backed up)
Iteration 28:  log likelihood =  -362.2655  (backed up)
Iteration 29:  log likelihood =  -362.2655  (backed up)
Iteration 30:  log likelihood =  -362.2655  (backed up)
Iteration 31:  log likelihood =  -362.2655  (not concave)
Iteration 32:  log likelihood =  -362.2655  (backed up)
Iteration 33:  log likelihood =  -362.2655  (backed up)
Iteration 34:  log likelihood =  -362.2655  (not concave)
Iteration 35:  log likelihood =  -362.2655  (not concave)
Iteration 36:  log likelihood =  -362.2655  (backed up)
Iteration 37:  log likelihood =  -362.2655  (not concave)
Iteration 38:  log likelihood =  -362.2655  (backed up)
Iteration 39:  log likelihood =  -362.2655  (not concave)
Iteration 40:  log likelihood =  -362.2655  (not concave)
Iteration 41:  log likelihood =  -362.2655  (not concave)
Iteration 42:  log likelihood =  -362.2655  (backed up)
Iteration 43:  log likelihood =  -362.2655  (not concave)
Iteration 44:  log likelihood =  -362.2655  
Iteration 45:  log likelihood =  -362.2655  (not concave)
Iteration 46:  log likelihood =  -362.2655  (backed up)

Mixed-effects logistic regression               Number of obs     =        637
Group variable:    hospital_cat                 Number of groups  =          2

                                                Obs per group:
                                                              min =        290
                                                              avg =      318.5
                                                              max =        347

Integration method: mvaghermite                 Integration pts.  =          7

                                                Wald chi2(1)      =       0.01
Log likelihood =  -362.2655                     Prob > chi2       =     0.9359
------------------------------------------------------------------------------------
          toms_old | Odds Ratio   Std. Err.      z    P>|z|     [95% Conf. Interval]
-------------------+----------------------------------------------------------------
newref_exit_interv |
    More than 1 h  |   .9723485   .3391258    -0.08   0.936     .4908498    1.926173
             _cons |   .3529412    .118509    -3.10   0.002     .1827636    .6815769
-------------------+----------------------------------------------------------------
hospital_cat       |
         var(_cons)|   1.17e-33   7.02e-18                             .           .
------------------------------------------------------------------------------------
Note: Estimates are transformed only in the first equation.
Note: _cons estimates baseline odds (conditional on zero random effects).
LR test vs. logistic model: chi2(0) = 0.00                Prob > chi2 =      .

Note: LR test is conservative and provided only for reference.

. melogit toms_old i.timeperiod || hospital_cat:, or

Fitting fixed-effects model:

Iteration 0:   log likelihood = -359.42585  
Iteration 1:   log likelihood = -358.61963  
Iteration 2:   log likelihood = -358.61886  
Iteration 3:   log likelihood = -358.61886  

Refining starting values:

Grid node 0:   log likelihood =  -362.5421

Fitting full model:

Iteration 0:   log likelihood =  -362.5421  (not concave)
Iteration 1:   log likelihood = -360.17448  (not concave)
Iteration 2:   log likelihood = -359.57657  (not concave)
Iteration 3:   log likelihood = -358.92886  (not concave)
Iteration 4:   log likelihood = -358.63053  (not concave)
Iteration 5:   log likelihood = -358.62305  (not concave)
Iteration 6:   log likelihood = -358.62005  (not concave)
Iteration 7:   log likelihood = -358.61945  (not concave)
Iteration 8:   log likelihood = -358.61898  (not concave)
Iteration 9:   log likelihood = -358.61888  (not concave)
Iteration 10:  log likelihood = -358.61886  (not concave)
Iteration 11:  log likelihood = -358.61886  (not concave)
Iteration 12:  log likelihood = -358.61886  (not concave)
Iteration 13:  log likelihood = -358.61886  (not concave)
Iteration 14:  log likelihood = -358.61886  (not concave)
Iteration 15:  log likelihood = -358.61886  (not concave)
Iteration 16:  log likelihood = -358.61886  (not concave)
Iteration 17:  log likelihood = -358.61886  (not concave)
Iteration 18:  log likelihood = -358.61886  (not concave)
Iteration 19:  log likelihood = -358.61886  (not concave)
Iteration 20:  log likelihood = -358.61886  (backed up)
Iteration 21:  log likelihood = -358.61886  (backed up)
Iteration 22:  log likelihood = -358.61886  (backed up)
Iteration 23:  log likelihood = -358.61886  (backed up)
Iteration 24:  log likelihood = -358.61886  (backed up)
Iteration 25:  log likelihood = -358.61886  (backed up)
Iteration 26:  log likelihood = -358.61886  (not concave)
Iteration 27:  log likelihood = -358.61886  (backed up)
Iteration 28:  log likelihood = -358.61886  (not concave)
Iteration 29:  log likelihood = -358.61886  (not concave)
Iteration 30:  log likelihood = -358.61886  (backed up)

Mixed-effects logistic regression               Number of obs     =        637
Group variable:    hospital_cat                 Number of groups  =          2

                                                Obs per group:
                                                              min =        290
                                                              avg =      318.5
                                                              max =        347

Integration method: mvaghermite                 Integration pts.  =          7

                                                Wald chi2(1)      =       6.53
Log likelihood = -358.61886                     Prob > chi2       =     0.0106
------------------------------------------------------------------------------
    toms_old | Odds Ratio   Std. Err.      z    P>|z|     [95% Conf. Interval]
-------------+----------------------------------------------------------------
  timeperiod |
 Post-covid  |   2.018751   .5550716     2.55   0.011     1.177709    3.460408
       _cons |   .1895352   .0487173    -6.47   0.000     .1145252    .3136743
-------------+----------------------------------------------------------------
hospital_cat |
   var(_cons)|   1.75e-17   5.64e-06                             .           .
------------------------------------------------------------------------------
Note: Estimates are transformed only in the first equation.
Note: _cons estimates baseline odds (conditional on zero random effects).
LR test vs. logistic model: chibar2(01) = 0.00        Prob >= chibar2 = 1.0000

. melogit toms_old i.nature_tibial_fracture || hospital_cat:, or 

Fitting fixed-effects model:

Iteration 0:   log likelihood = -120.03029  
Iteration 1:   log likelihood = -119.73782  
Iteration 2:   log likelihood = -119.73761  
Iteration 3:   log likelihood = -119.73761  

Refining starting values:

Grid node 0:   log likelihood = -122.49856

Fitting full model:

Iteration 0:   log likelihood = -122.49856  (not concave)
Iteration 1:   log likelihood = -121.55105  (not concave)
Iteration 2:   log likelihood =  -120.6167  (not concave)
Iteration 3:   log likelihood = -120.15521  (not concave)
Iteration 4:   log likelihood = -119.95302  (not concave)
Iteration 5:   log likelihood = -119.77838  (not concave)
Iteration 6:   log likelihood = -119.74297  (not concave)
Iteration 7:   log likelihood = -119.73942  (not concave)
Iteration 8:   log likelihood = -119.73801  (not concave)
Iteration 9:   log likelihood = -119.73786  (not concave)
Iteration 10:  log likelihood = -119.73781  (not concave)
Iteration 11:  log likelihood = -119.73778  (not concave)
Iteration 12:  log likelihood = -119.73778  (not concave)
Iteration 13:  log likelihood = -119.73777  (not concave)
Iteration 14:  log likelihood = -119.73777  (not concave)
Iteration 15:  log likelihood = -119.73777  (not concave)
Iteration 16:  log likelihood = -119.73777  (not concave)
Iteration 17:  log likelihood = -119.73777  (not concave)
Iteration 18:  log likelihood = -119.73777  (not concave)
Iteration 19:  log likelihood = -119.73777  (not concave)
Iteration 20:  log likelihood = -119.73777  (not concave)
Iteration 21:  log likelihood = -119.73777  (not concave)
Iteration 22:  log likelihood = -119.73777  (not concave)
Iteration 23:  log likelihood = -119.73777  (not concave)
Iteration 24:  log likelihood = -119.73777  (backed up)
Iteration 25:  log likelihood = -119.73777  (not concave)
Iteration 26:  log likelihood = -119.73777  (not concave)
Iteration 27:  log likelihood = -119.73777  (backed up)
Iteration 28:  log likelihood = -119.73777  (not concave)
Iteration 29:  log likelihood = -119.73777  (not concave)
Iteration 30:  log likelihood = -119.73777  (not concave)
Iteration 31:  log likelihood = -119.73777  (backed up)
Iteration 32:  log likelihood = -119.73777  (not concave)
Iteration 33:  log likelihood = -119.73777  (not concave)
Iteration 34:  log likelihood = -119.73777  (backed up)
Iteration 35:  log likelihood = -119.73777  (backed up)
Iteration 36:  log likelihood = -119.73777  (backed up)
Iteration 37:  log likelihood = -119.73777  (not concave)
Iteration 38:  log likelihood = -119.73777  (backed up)
Iteration 39:  log likelihood = -119.73777  (backed up)
Iteration 40:  log likelihood = -119.73777  (not concave)
Iteration 41:  log likelihood = -119.73777  (not concave)
Iteration 42:  log likelihood = -119.73777  (not concave)
Iteration 43:  log likelihood = -119.73777  (backed up)
Iteration 44:  log likelihood = -119.73777  (not concave)
Iteration 45:  log likelihood = -119.73777  (not concave)
Iteration 46:  log likelihood = -119.73777  (not concave)
Iteration 47:  log likelihood = -119.73777  (not concave)
Iteration 48:  log likelihood = -119.73777  
Iteration 49:  log likelihood = -119.73777  (backed up)
Iteration 50:  log likelihood = -119.73776  (not concave)
Iteration 51:  log likelihood = -119.73776  
Iteration 52:  log likelihood = -119.73775  (not concave)
Iteration 53:  log likelihood = -119.73775  (not concave)
Iteration 54:  log likelihood = -119.73765  (not concave)
Iteration 55:  log likelihood = -119.73765  (not concave)
Iteration 56:  log likelihood = -119.73765  
Iteration 57:  log likelihood = -119.73764  
Iteration 58:  log likelihood = -119.73764  (not concave)
Iteration 59:  log likelihood = -119.73763  
Iteration 60:  log likelihood = -119.73761  
Iteration 61:  log likelihood = -119.73761  

Mixed-effects logistic regression               Number of obs     =        197
Group variable:    hospital_cat                 Number of groups  =          2

                                                Obs per group:
                                                              min =         93
                                                              avg =       98.5
                                                              max =        104

Integration method: mvaghermite                 Integration pts.  =          7

                                                Wald chi2(1)      =       1.03
Log likelihood = -119.73761                     Prob > chi2       =     0.3108
----------------------------------------------------------------------------------------
              toms_old | Odds Ratio   Std. Err.      z    P>|z|     [95% Conf. Interval]
-----------------------+----------------------------------------------------------------
nature_tibial_fracture |
               Closed  |   .7266525    .228922    -1.01   0.311     .3918927    1.347368
                 _cons |   .4929577   .1018121    -3.42   0.001      .328858    .7389431
-----------------------+----------------------------------------------------------------
hospital_cat           |
             var(_cons)|   1.16e-34   6.07e-18                             .           .
----------------------------------------------------------------------------------------
Note: Estimates are transformed only in the first equation.
Note: _cons estimates baseline odds (conditional on zero random effects).
LR test vs. logistic model: chi2(0) = 0.00                Prob > chi2 =      .

Note: LR test is conservative and provided only for reference.

. melogit toms_old ib2.nature_tibial_fracture || hospital_cat:, or 

Fitting fixed-effects model:

Iteration 0:   log likelihood = -120.03029  
Iteration 1:   log likelihood = -119.73782  
Iteration 2:   log likelihood = -119.73761  
Iteration 3:   log likelihood = -119.73761  

Refining starting values:

Grid node 0:   log likelihood = -122.49856

Fitting full model:

Iteration 0:   log likelihood = -122.49856  (not concave)
Iteration 1:   log likelihood = -121.55097  (not concave)
Iteration 2:   log likelihood = -120.61656  (not concave)
Iteration 3:   log likelihood = -120.15512  (not concave)
Iteration 4:   log likelihood =   -119.953  (not concave)
Iteration 5:   log likelihood = -119.77848  (not concave)
Iteration 6:   log likelihood = -119.74311  (not concave)
Iteration 7:   log likelihood = -119.73956  (not concave)
Iteration 8:   log likelihood = -119.73815  (not concave)
Iteration 9:   log likelihood = -119.73786  (not concave)
Iteration 10:  log likelihood = -119.73781  (not concave)
Iteration 11:  log likelihood = -119.73779  (not concave)
Iteration 12:  log likelihood = -119.73778  (not concave)
Iteration 13:  log likelihood = -119.73778  (not concave)
Iteration 14:  log likelihood = -119.73778  (not concave)
Iteration 15:  log likelihood = -119.73778  (not concave)
Iteration 16:  log likelihood = -119.73778  (not concave)
Iteration 17:  log likelihood = -119.73778  (not concave)
Iteration 18:  log likelihood = -119.73778  (backed up)
Iteration 19:  log likelihood = -119.73778  (backed up)
Iteration 20:  log likelihood = -119.73778  (backed up)
Iteration 21:  log likelihood = -119.73778  (backed up)
Iteration 22:  log likelihood = -119.73778  (not concave)
Iteration 23:  log likelihood = -119.73778  (backed up)
Iteration 24:  log likelihood = -119.73778  (not concave)
Iteration 25:  log likelihood = -119.73778  (backed up)
Iteration 26:  log likelihood = -119.73778  (not concave)
Iteration 27:  log likelihood = -119.73778  (not concave)
Iteration 28:  log likelihood = -119.73778  (backed up)
Iteration 29:  log likelihood = -119.73778  (not concave)
Iteration 30:  log likelihood = -119.73778  (not concave)
Iteration 31:  log likelihood = -119.73778  (backed up)
Iteration 32:  log likelihood = -119.73778  (not concave)
Iteration 33:  log likelihood = -119.73778  (backed up)
Iteration 34:  log likelihood = -119.73778  (backed up)
Iteration 35:  log likelihood = -119.73778  (not concave)
Iteration 36:  log likelihood = -119.73778  (backed up)
Iteration 37:  log likelihood = -119.73778  (not concave)
Iteration 38:  log likelihood = -119.73778  (backed up)
Iteration 39:  log likelihood = -119.73778  (backed up)
Iteration 40:  log likelihood = -119.73778  (not concave)
Iteration 41:  log likelihood = -119.73778  (backed up)
Iteration 42:  log likelihood = -119.73778  (not concave)
Iteration 43:  log likelihood = -119.73778  (backed up)
Iteration 44:  log likelihood = -119.73778  (backed up)
Iteration 45:  log likelihood = -119.73778  (backed up)
Iteration 46:  log likelihood = -119.73778  (backed up)
Iteration 47:  log likelihood = -119.73778  (backed up)
Iteration 48:  log likelihood = -119.73778  (not concave)
Iteration 49:  log likelihood = -119.73778  (not concave)
Iteration 50:  log likelihood = -119.73778  
Iteration 51:  log likelihood = -119.73778  (not concave)
Iteration 52:  log likelihood = -119.73778  (not concave)
Iteration 53:  log likelihood = -119.73778  
Iteration 54:  log likelihood = -119.73761  
Iteration 55:  log likelihood = -119.73761  

Mixed-effects logistic regression               Number of obs     =        197
Group variable:    hospital_cat                 Number of groups  =          2

                                                Obs per group:
                                                              min =         93
                                                              avg =       98.5
                                                              max =        104

Integration method: mvaghermite                 Integration pts.  =          7

                                                Wald chi2(1)      =       1.03
Log likelihood = -119.73761                     Prob > chi2       =     0.3108
----------------------------------------------------------------------------------------
              toms_old | Odds Ratio   Std. Err.      z    P>|z|     [95% Conf. Interval]
-----------------------+----------------------------------------------------------------
nature_tibial_fracture |
                 Open  |   1.376174   .4335449     1.01   0.311     .7421877    2.551719
                 _cons |    .358209   .0852146    -4.32   0.000     .2247209    .5709913
-----------------------+----------------------------------------------------------------
hospital_cat           |
             var(_cons)|   2.81e-33   8.97e-17                             .           .
----------------------------------------------------------------------------------------
Note: Estimates are transformed only in the first equation.
Note: _cons estimates baseline odds (conditional on zero random effects).
LR test vs. logistic model: chi2(0) = 0.00                Prob > chi2 =      .

Note: LR test is conservative and provided only for reference.

. melogit toms_old i.tibial_fracture_pattern || hospital_cat:, or 

Fitting fixed-effects model:

Iteration 0:   log likelihood = -119.85513  
Iteration 1:   log likelihood =  -119.5707  
Iteration 2:   log likelihood = -119.57049  
Iteration 3:   log likelihood = -119.57049  

Refining starting values:

Grid node 0:   log likelihood = -122.52265

Fitting full model:

Iteration 0:   log likelihood = -122.52265  (not concave)
Iteration 1:   log likelihood = -121.57448  (not concave)
Iteration 2:   log likelihood = -120.63806  (not concave)
Iteration 3:   log likelihood = -120.17306  (not concave)
Iteration 4:   log likelihood = -119.70963  (not concave)
Iteration 5:   log likelihood = -119.61272  (not concave)
Iteration 6:   log likelihood = -119.57321  (not concave)
Iteration 7:   log likelihood = -119.57124  (not concave)
Iteration 8:   log likelihood = -119.57084  (not concave)
Iteration 9:   log likelihood = -119.57068  (not concave)
Iteration 10:  log likelihood = -119.57067  (not concave)
Iteration 11:  log likelihood = -119.57067  (not concave)
Iteration 12:  log likelihood = -119.57067  (not concave)
Iteration 13:  log likelihood = -119.57067  (not concave)
Iteration 14:  log likelihood = -119.57067  (not concave)
Iteration 15:  log likelihood = -119.57067  (not concave)
Iteration 16:  log likelihood = -119.57067  (not concave)
Iteration 17:  log likelihood = -119.57067  (not concave)
Iteration 18:  log likelihood = -119.57067  (not concave)
Iteration 19:  log likelihood = -119.57067  (backed up)
Iteration 20:  log likelihood = -119.57067  (backed up)
Iteration 21:  log likelihood = -119.57067  (backed up)
Iteration 22:  log likelihood = -119.57067  (not concave)
Iteration 23:  log likelihood = -119.57067  (backed up)
Iteration 24:  log likelihood = -119.57067  (not concave)
Iteration 25:  log likelihood = -119.57067  (backed up)
Iteration 26:  log likelihood = -119.57067  (not concave)
Iteration 27:  log likelihood = -119.57067  (backed up)
Iteration 28:  log likelihood = -119.57067  (not concave)
Iteration 29:  log likelihood = -119.57067  (not concave)
Iteration 30:  log likelihood = -119.57067  (backed up)
Iteration 31:  log likelihood = -119.57067  (not concave)
Iteration 32:  log likelihood = -119.57067  (not concave)
Iteration 33:  log likelihood = -119.57067  (backed up)
Iteration 34:  log likelihood = -119.57067  (not concave)
Iteration 35:  log likelihood = -119.57067  (backed up)
Iteration 36:  log likelihood = -119.57067  (backed up)
Iteration 37:  log likelihood = -119.57067  (backed up)
Iteration 38:  log likelihood = -119.57067  (backed up)
Iteration 39:  log likelihood = -119.57067  (not concave)
Iteration 40:  log likelihood = -119.57067  (backed up)
Iteration 41:  log likelihood = -119.57067  (backed up)
Iteration 42:  log likelihood = -119.57067  (not concave)
Iteration 43:  log likelihood = -119.57067  (backed up)
Iteration 44:  log likelihood = -119.57067  (backed up)
Iteration 45:  log likelihood = -119.57066  (backed up)
Iteration 46:  log likelihood = -119.57066  (backed up)
Iteration 47:  log likelihood = -119.57066  (backed up)
Iteration 48:  log likelihood = -119.57065  
Iteration 49:  log likelihood = -119.57064  (backed up)
Iteration 50:  log likelihood = -119.57063  
Iteration 51:  log likelihood = -119.57063  (backed up)
Iteration 52:  log likelihood = -119.57049  
Iteration 53:  log likelihood = -119.57049  (not concave)
Iteration 54:  log likelihood = -119.57049  (backed up)

Mixed-effects logistic regression               Number of obs     =        197
Group variable:    hospital_cat                 Number of groups  =          2

                                                Obs per group:
                                                              min =         93
                                                              avg =       98.5
                                                              max =        104

Integration method: mvaghermite                 Integration pts.  =          7

                                                Wald chi2(2)      =       1.36
Log likelihood = -119.57049                     Prob > chi2       =     0.5069
-----------------------------------------------------------------------------------------
               toms_old | Odds Ratio   Std. Err.      z    P>|z|     [95% Conf. Interval]
------------------------+----------------------------------------------------------------
tibial_fracture_pattern |
               Mid 1/3  |   1.553571   .6280946     1.09   0.276     .7033934    3.431343
            Distal 1/3  |   1.173913   .5095456     0.37   0.712     .5013784    2.748566
                        |
                  _cons |   .3333333   .1111111    -3.30   0.001     .1734383    .6406378
------------------------+----------------------------------------------------------------
hospital_cat            |
              var(_cons)|   2.73e-33   6.66e-17                             .           .
-----------------------------------------------------------------------------------------
Note: Estimates are transformed only in the first equation.
Note: _cons estimates baseline odds (conditional on zero random effects).
LR test vs. logistic model: chi2(0) = 0.00                Prob > chi2 =      .

Note: LR test is conservative and provided only for reference.

. 
. 
. * Multivariable analysis 17 June 2024 p=0.2
. melogit toms_old age i.sex i.newmarital i.commute_distance_new i.road_user_category i.kts_cat i.injury_mechanism i.tibial_fracture ib2.serious_injuries i.medical_illness i.tibia i.femur i.humerus i.newprehos
> pital_interval i.timeperiod || hospital_cat:, or
note: 0.humerus != 1 predicts failure perfectly
      0.humerus dropped and 2 obs not used

note: 1.humerus omitted because of collinearity

Fitting fixed-effects model:

Iteration 0:   log likelihood = -338.73458  
Iteration 1:   log likelihood = -338.09146  
Iteration 2:   log likelihood = -338.08939  
Iteration 3:   log likelihood = -338.08939  

Refining starting values:

Grid node 0:   log likelihood = -341.84539

Fitting full model:

Iteration 0:   log likelihood = -341.84539  (not concave)
Iteration 1:   log likelihood = -339.93745  (not concave)
Iteration 2:   log likelihood = -339.38394  (not concave)
Iteration 3:   log likelihood = -338.79946  (not concave)
Iteration 4:   log likelihood =  -338.1714  (not concave)
Iteration 5:   log likelihood =  -338.1067  (not concave)
Iteration 6:   log likelihood = -338.09368  (not concave)
Iteration 7:   log likelihood = -338.09108  (not concave)
Iteration 8:   log likelihood = -338.09056  (not concave)
Iteration 9:   log likelihood = -338.09035  (not concave)
Iteration 10:  log likelihood = -338.09026  (not concave)
Iteration 11:  log likelihood = -338.09023  (not concave)
Iteration 12:  log likelihood = -338.09022  (not concave)
Iteration 13:  log likelihood = -338.09022  (not concave)
Iteration 14:  log likelihood = -338.09022  (not concave)
Iteration 15:  log likelihood = -338.09022  (not concave)
Iteration 16:  log likelihood = -338.09022  (not concave)
Iteration 17:  log likelihood = -338.09022  (not concave)
Iteration 18:  log likelihood = -338.09022  (not concave)
Iteration 19:  log likelihood = -338.09022  (not concave)
Iteration 20:  log likelihood = -338.09022  (not concave)
Iteration 21:  log likelihood = -338.09022  (not concave)
Iteration 22:  log likelihood = -338.09022  (not concave)
Iteration 23:  log likelihood = -338.09022  (not concave)
Iteration 24:  log likelihood = -338.09022  (not concave)
Iteration 25:  log likelihood = -338.09022  (not concave)
Iteration 26:  log likelihood = -338.09022  (not concave)
Iteration 27:  log likelihood = -338.09022  (not concave)
Iteration 28:  log likelihood = -338.09022  (not concave)
Iteration 29:  log likelihood = -338.09022  (not concave)
Iteration 30:  log likelihood = -338.09022  (backed up)
Iteration 31:  log likelihood = -338.09022  (not concave)
Iteration 32:  log likelihood = -338.09022  (backed up)
Iteration 33:  log likelihood = -338.09022  (not concave)
Iteration 34:  log likelihood = -338.09022  (not concave)
Iteration 35:  log likelihood = -338.09022  (not concave)
Iteration 36:  log likelihood = -338.09022  (not concave)
Iteration 37:  log likelihood = -338.09022  (not concave)
Iteration 38:  log likelihood = -338.09022  (not concave)
Iteration 39:  log likelihood = -338.09022  (not concave)
Iteration 40:  log likelihood = -338.09022  (backed up)
Iteration 41:  log likelihood = -338.09022  (not concave)
Iteration 42:  log likelihood = -338.09022  (backed up)
Iteration 43:  log likelihood = -338.09022  (not concave)
Iteration 44:  log likelihood = -338.09022  (backed up)
Iteration 45:  log likelihood = -338.09022  (backed up)
Iteration 46:  log likelihood = -338.09022  (not concave)
Iteration 47:  log likelihood = -338.09022  (backed up)
Iteration 48:  log likelihood = -338.09022  (not concave)
Iteration 49:  log likelihood = -338.09022  (not concave)
Iteration 50:  log likelihood = -338.09022  (not concave)
Iteration 51:  log likelihood = -338.09022  (not concave)
Iteration 52:  log likelihood = -338.09022  (not concave)
Iteration 53:  log likelihood = -338.09022  (not concave)
Iteration 54:  log likelihood = -338.09022  
Iteration 55:  log likelihood = -338.08986  
Iteration 56:  log likelihood = -338.08939  
Iteration 57:  log likelihood = -338.08939  

Mixed-effects logistic regression               Number of obs     =        635
Group variable:    hospital_cat                 Number of groups  =          2

                                                Obs per group:
                                                              min =        289
                                                              avg =      317.5
                                                              max =        346

Integration method: mvaghermite                 Integration pts.  =          7

                                                Wald chi2(20)     =      41.99
Log likelihood = -338.08939                     Prob > chi2       =     0.0028
-------------------------------------------------------------------------------------------------
                       toms_old | Odds Ratio   Std. Err.      z    P>|z|     [95% Conf. Interval]
--------------------------------+----------------------------------------------------------------
                            age |   1.009827   .0082943     1.19   0.234     .9937012    1.026215
                                |
                            sex |
                           Sex  |   1.272455   .3305718     0.93   0.354     .7647308    2.117272
                                |
                     newmarital |
                       Married  |   1.506015   .3752021     1.64   0.100     .9241972     2.45411
          Divorced / separated  |   .8658791   .4718864    -0.26   0.792     .2975568    2.519676
                                |
           commute_distance_new |
               More than 5 KMs  |   1.068202   .2088045     0.34   0.736     .7282265    1.566896
                                |
             road_user_category |
                    Pedestrian  |   .5278326    .204612    -1.65   0.099      .246906    1.128394
                  Motorcyclist  |   .7828113   .1864477    -1.03   0.304     .4908179    1.248515
                                |
                        kts_cat |
                Moderate (7-8)  |   .7740434   .2083827    -0.95   0.341     .4566785    1.311958
            Severe (6 or less)  |   1.087921   .4148773     0.22   0.825     .5152204    2.297217
                                |
               injury_mechanism |
   Motorcycle-pedestrian crash  |    1.31894   .4550217     0.80   0.422     .6707625    2.593472
          Motorcycle-car crash  |   .7186905   .1946267    -1.22   0.223     .4226981     1.22195
Motorcycle-static object crash  |   1.673119   .4851254     1.78   0.076     .9478046    2.953487
                                |
                tibial_fracture |
                           Yes  |   1.609682   2.537468     0.30   0.763     .0732696    35.36356
                                |
               serious_injuries |
                          >one  |   1.832333   .7817097     1.42   0.156     .7940809    4.228087
                           One  |   1.083047   .3104981     0.28   0.781     .6174713    1.899668
                                |
                medical_illness |
                           Yes  |   1.402888   .5128582     0.93   0.354     .6852464      2.8721
                                |
                          tibia |
                           Yes  |   .8520986   1.328325    -0.10   0.918     .0401387     18.0891
                                |
                          femur |
                           Yes  |   .3237987   .3489629    -1.05   0.295     .0391671    2.676876
                                |
                        humerus |
                           Yes  |          1  (empty)
                                |
        newprehospital_interval |
                 More than 1 h  |   1.225508   .2476912     1.01   0.314     .8246639    1.821189
                                |
                     timeperiod |
                    Post-covid  |   2.104971   .6053799     2.59   0.010     1.197966    3.698688
                          _cons |   .0789752   .0373222    -5.37   0.000     .0312772    .1994128
--------------------------------+----------------------------------------------------------------
hospital_cat                    |
                      var(_cons)|   1.54e-33   9.78e-18                             .           .
-------------------------------------------------------------------------------------------------
Note: Estimates are transformed only in the first equation.
Note: _cons estimates baseline odds (conditional on zero random effects).
LR test vs. logistic model: chi2(0) = 6.8e-13             Prob > chi2 =      .

Note: LR test is conservative and provided only for reference.

. 
. melogit toms_old age i.sex i.newmarital i.road_user_category i.kts_cat i.injury_mechanism i.tibial_fracture ib2.serious_injuries i.medical_illness i.tibia i.femur i.newprehospital_interval i.timeperiod || ho
> spital_cat:, or difficult

Fitting fixed-effects model:

Iteration 0:   log likelihood = -339.51187  
Iteration 1:   log likelihood = -338.85013  
Iteration 2:   log likelihood = -338.84794  
Iteration 3:   log likelihood = -338.84794  

Refining starting values:

Grid node 0:   log likelihood = -342.58298

Fitting full model:

Iteration 0:   log likelihood = -342.58298  (not concave)
Iteration 1:   log likelihood = -340.58891  (not concave)
Iteration 2:   log likelihood = -340.03502  (not concave)
Iteration 3:   log likelihood = -339.45493  (not concave)
Iteration 4:   log likelihood = -339.19347  (not concave)
Iteration 5:   log likelihood = -339.07965  (not concave)
Iteration 6:   log likelihood = -339.04466  (not concave)
Iteration 7:   log likelihood = -339.04247  (not concave)
Iteration 8:   log likelihood = -339.04246  (not concave)
Iteration 9:   log likelihood = -339.04246  (not concave)
Iteration 10:  log likelihood = -339.04246  (not concave)
Iteration 11:  log likelihood = -339.04246  (not concave)
Iteration 12:  log likelihood = -339.04246  (not concave)
Iteration 13:  log likelihood = -338.92593  (not concave)
Iteration 14:  log likelihood = -338.90854  (not concave)
Iteration 15:  log likelihood = -338.90655  (not concave)
Iteration 16:  log likelihood = -338.90649  (not concave)
Iteration 17:  log likelihood = -338.90649  (not concave)
Iteration 18:  log likelihood = -338.90649  (not concave)
Iteration 19:  log likelihood = -338.90649  (not concave)
Iteration 20:  log likelihood = -338.90649  (not concave)
Iteration 21:  log likelihood = -338.90649  (not concave)
Iteration 22:  log likelihood = -338.90649  (not concave)
Iteration 23:  log likelihood = -338.86705  (not concave)
Iteration 24:  log likelihood = -338.85755  (not concave)
Iteration 25:  log likelihood =  -338.8573  (not concave)
Iteration 26:  log likelihood = -338.85729  (not concave)
Iteration 27:  log likelihood = -338.85729  (not concave)
Iteration 28:  log likelihood = -338.85729  (not concave)
Iteration 29:  log likelihood = -338.85729  (not concave)
Iteration 30:  log likelihood = -338.85729  
Iteration 31:  log likelihood = -338.85729  (backed up)
Iteration 32:  log likelihood = -338.85729  (backed up)
Iteration 33:  log likelihood = -338.85729  (backed up)
Iteration 34:  log likelihood = -338.85729  (not concave)
Iteration 35:  log likelihood = -338.84795  (not concave)
Iteration 36:  log likelihood = -338.84794  (not concave)
Iteration 37:  log likelihood = -338.84794  (not concave)
Iteration 38:  log likelihood = -338.84794  (not concave)
Iteration 39:  log likelihood = -338.84794  (not concave)
Iteration 40:  log likelihood = -338.84794  (not concave)
Iteration 41:  log likelihood = -338.84794  (not concave)
Iteration 42:  log likelihood = -338.84794  (not concave)
Iteration 43:  log likelihood = -338.84794  
Iteration 44:  log likelihood = -338.84794  (not concave)
Iteration 45:  log likelihood = -338.84794  
Iteration 46:  log likelihood = -338.84794  (not concave)
Iteration 47:  log likelihood = -338.84794  (not concave)
Iteration 48:  log likelihood = -338.84794  
Iteration 49:  log likelihood = -338.84794  (backed up)
Iteration 50:  log likelihood = -338.84794  (not concave)
Iteration 51:  log likelihood = -338.84794  

Mixed-effects logistic regression               Number of obs     =        637
Group variable:    hospital_cat                 Number of groups  =          2

                                                Obs per group:
                                                              min =        290
                                                              avg =      318.5
                                                              max =        347

Integration method: mvaghermite                 Integration pts.  =          7

                                                Wald chi2(19)     =      41.69
Log likelihood = -338.84794                     Prob > chi2       =     0.0020
-------------------------------------------------------------------------------------------------
                       toms_old | Odds Ratio   Std. Err.      z    P>|z|     [95% Conf. Interval]
--------------------------------+----------------------------------------------------------------
                            age |   1.010326   .0082593     1.26   0.209     .9942671    1.026644
                                |
                            sex |
                           Sex  |   1.281667   .3324815     0.96   0.339     .7708367    2.131024
                                |
                     newmarital |
                       Married  |   1.491893   .3709241     1.61   0.108     .9164448    2.428672
          Divorced / separated  |   .8604265    .468594    -0.28   0.783     .2958991     2.50198
                                |
             road_user_category |
                    Pedestrian  |   .5345819   .2070318    -1.62   0.106     .2502434    1.141999
                  Motorcyclist  |   .7926569   .1883017    -0.98   0.328     .4975947    1.262684
                                |
                        kts_cat |
                Moderate (7-8)  |   .7752072   .2086421    -0.95   0.344     .4574276    1.313752
            Severe (6 or less)  |   1.061337   .4051008     0.16   0.876     .5022947    2.242579
                                |
               injury_mechanism |
   Motorcycle-pedestrian crash  |   1.309312   .4513275     0.78   0.434     .6662372    2.573104
          Motorcycle-car crash  |   .7032134   .1903869    -1.30   0.193     .4136511    1.195474
Motorcycle-static object crash  |   1.663641   .4818756     1.76   0.079     .9429921    2.935021
                                |
                tibial_fracture |
                           Yes  |   1.397097   2.180469     0.21   0.830     .0655758    29.76523
                                |
               serious_injuries |
                          >one  |   1.828426   .7808425     1.41   0.158     .7917089    4.222689
                           One  |   1.081538   .3097334     0.27   0.784     .6169822     1.89588
                                |
                medical_illness |
                           Yes  |   1.423891     .51927     0.97   0.333     .6967185    2.910021
                                |
                          tibia |
                           Yes  |   .9801309   1.512378    -0.01   0.990     .0476265    20.17062
                                |
                          femur |
                           Yes  |   .3234993   .3485987    -1.05   0.295     .0391408    2.673728
                                |
        newprehospital_interval |
                 More than 1 h  |   1.230944   .2450522     1.04   0.297     .8332669    1.818414
                                |
                     timeperiod |
                    Post-covid  |   2.104352   .6046182     2.59   0.010     1.198265    3.695591
                          _cons |   .0801911   .0376376    -5.38   0.000     .0319607    .2012038
--------------------------------+----------------------------------------------------------------
hospital_cat                    |
                      var(_cons)|   1.71e-16   .0000771                             .           .
-------------------------------------------------------------------------------------------------
Note: Estimates are transformed only in the first equation.
Note: _cons estimates baseline odds (conditional on zero random effects).
LR test vs. logistic model: chibar2(01) = 5.7e-13     Prob >= chibar2 = 1.0000

. melogit toms_old age i.sex i.newmarital i.road_user_category i.kts_cat i.injury_mechanism i.tibial_fracture ib2.serious_injuries i.medical_illness i.femur i.newprehospital_interval i.timeperiod || hospital_c
> at:, or difficult

Fitting fixed-effects model:

Iteration 0:   log likelihood = -339.51217  
Iteration 1:   log likelihood = -338.84997  
Iteration 2:   log likelihood = -338.84802  
Iteration 3:   log likelihood = -338.84802  

Refining starting values:

Grid node 0:   log likelihood = -342.58242

Fitting full model:

Iteration 0:   log likelihood = -342.58242  (not concave)
Iteration 1:   log likelihood = -340.58989  (not concave)
Iteration 2:   log likelihood = -340.03599  (not concave)
Iteration 3:   log likelihood = -339.45579  (not concave)
Iteration 4:   log likelihood = -339.19424  (not concave)
Iteration 5:   log likelihood = -338.96455  (not concave)
Iteration 6:   log likelihood = -338.96442  (not concave)
Iteration 7:   log likelihood = -338.96439  (not concave)
Iteration 8:   log likelihood = -338.96439  (not concave)
Iteration 9:   log likelihood = -338.96439  (not concave)
Iteration 10:  log likelihood = -338.96439  (not concave)
Iteration 11:  log likelihood = -338.96439  (not concave)
Iteration 12:  log likelihood = -338.96439  (not concave)
Iteration 13:  log likelihood = -338.96439  (not concave)
Iteration 14:  log likelihood = -338.96439  
Iteration 15:  log likelihood = -338.96439  (backed up)
Iteration 16:  log likelihood = -338.96439  (not concave)
Iteration 17:  log likelihood = -338.84804  (not concave)
Iteration 18:  log likelihood = -338.84804  (not concave)
Iteration 19:  log likelihood = -338.84804  (not concave)
Iteration 20:  log likelihood = -338.84804  (not concave)
Iteration 21:  log likelihood = -338.84804  
Iteration 22:  log likelihood = -338.84804  (backed up)
Iteration 23:  log likelihood = -338.84804  (not concave)
Iteration 24:  log likelihood = -338.84804  
Iteration 25:  log likelihood = -338.84804  (not concave)
Iteration 26:  log likelihood = -338.84804  
Iteration 27:  log likelihood = -338.84804  (backed up)
Iteration 28:  log likelihood = -338.84804  (not concave)
Iteration 29:  log likelihood = -338.84804  
Iteration 30:  log likelihood = -338.84804  (backed up)
Iteration 31:  log likelihood = -338.84804  (backed up)
Iteration 32:  log likelihood = -338.84804  (not concave)
Iteration 33:  log likelihood = -338.84804  (not concave)
Iteration 34:  log likelihood = -338.84804  
Iteration 35:  log likelihood = -338.84804  (not concave)
Iteration 36:  log likelihood = -338.84804  (not concave)
Iteration 37:  log likelihood = -338.84803  (not concave)
Iteration 38:  log likelihood = -338.84803  
Iteration 39:  log likelihood = -338.84803  (not concave)
Iteration 40:  log likelihood = -338.84802  

Mixed-effects logistic regression               Number of obs     =        637
Group variable:    hospital_cat                 Number of groups  =          2

                                                Obs per group:
                                                              min =        290
                                                              avg =      318.5
                                                              max =        347

Integration method: mvaghermite                 Integration pts.  =          7

                                                Wald chi2(18)     =      41.69
Log likelihood = -338.84802                     Prob > chi2       =     0.0012
-------------------------------------------------------------------------------------------------
                       toms_old | Odds Ratio   Std. Err.      z    P>|z|     [95% Conf. Interval]
--------------------------------+----------------------------------------------------------------
                            age |   1.010325    .008259     1.26   0.209     .9942664    1.026642
                                |
                            sex |
                           Sex  |    1.28156   .3324519     0.96   0.339     .7707744     2.13084
                                |
                     newmarital |
                       Married  |   1.492009    .370812     1.61   0.107     .9166865    2.428412
          Divorced / separated  |   .8604998   .4685349    -0.28   0.783     .2959911    2.501629
                                |
             road_user_category |
                    Pedestrian  |   .5345436   .2070025    -1.62   0.106     .2502387    1.141857
                  Motorcyclist  |   .7926669   .1882928    -0.98   0.328      .497615    1.262665
                                |
                        kts_cat |
                Moderate (7-8)  |   .7752518   .2086255    -0.95   0.344      .457487    1.313732
            Severe (6 or less)  |   1.061669   .4043925     0.16   0.875     .5032273    2.239825
                                |
               injury_mechanism |
   Motorcycle-pedestrian crash  |   1.309345   .4513394     0.78   0.434     .6662535     2.57317
          Motorcycle-car crash  |   .7032578   .1903747    -1.30   0.193     .4137051    1.195469
Motorcycle-static object crash  |   1.663688   .4818855     1.76   0.079     .9430229    2.935091
                                |
                tibial_fracture |
                           Yes  |   1.369305   .3043481     1.41   0.157     .8857438     2.11686
                                |
               serious_injuries |
                          >one  |   1.828246   .7806436     1.41   0.158     .7917349    4.221722
                           One  |   1.081421   .3095834     0.27   0.785     .6170461    1.895275
                                |
                medical_illness |
                           Yes  |   1.424284   .5185314     0.97   0.331     .6977572    2.907294
                                |
                          femur |
                           Yes  |   .3265656   .2591683    -1.41   0.158     .0689353    1.547031
                                |
        newprehospital_interval |
                 More than 1 h  |   1.231145   .2445965     1.05   0.295     .8340601    1.817275
                                |
                     timeperiod |
                    Post-covid  |   2.104395   .6046171     2.59   0.010     1.198305    3.695621
                          _cons |   .0801796    .037617    -5.38   0.000     .0319679    .2011005
--------------------------------+----------------------------------------------------------------
hospital_cat                    |
                      var(_cons)|   9.28e-21   3.99e-08                             .           .
-------------------------------------------------------------------------------------------------
Note: Estimates are transformed only in the first equation.
Note: _cons estimates baseline odds (conditional on zero random effects).
LR test vs. logistic model: chibar2(01) = 0.00        Prob >= chibar2 = 1.0000

. melogit toms_old age i.sex i.newmarital i.road_user_category i.injury_mechanism i.tibial_fracture ib2.serious_injuries i.medical_illness i.femur i.newprehospital_interval i.timeperiod || hospital_cat:, or di
> fficult

Fitting fixed-effects model:

Iteration 0:   log likelihood = -340.30569  
Iteration 1:   log likelihood = -339.66826  
Iteration 2:   log likelihood = -339.66644  
Iteration 3:   log likelihood = -339.66644  

Refining starting values:

Grid node 0:   log likelihood = -343.44312

Fitting full model:

Iteration 0:   log likelihood = -343.44312  (not concave)
Iteration 1:   log likelihood = -341.44281  (not concave)
Iteration 2:   log likelihood = -340.88684  (not concave)
Iteration 3:   log likelihood = -340.30256  (not concave)
Iteration 4:   log likelihood = -340.03828  (not concave)
Iteration 5:   log likelihood = -339.80386  (not concave)
Iteration 6:   log likelihood =  -339.7804  (not concave)
Iteration 7:   log likelihood = -339.77613  (not concave)
Iteration 8:   log likelihood = -339.77612  (not concave)
Iteration 9:   log likelihood = -339.77612  (not concave)
Iteration 10:  log likelihood = -339.77612  (not concave)
Iteration 11:  log likelihood = -339.77612  (not concave)
Iteration 12:  log likelihood = -339.77612  (not concave)
Iteration 13:  log likelihood = -339.77612  (not concave)
Iteration 14:  log likelihood = -339.77612  
Iteration 15:  log likelihood = -339.77612  (not concave)
Iteration 16:  log likelihood = -339.68503  (not concave)
Iteration 17:  log likelihood = -339.67748  (not concave)
Iteration 18:  log likelihood = -339.67733  (not concave)
Iteration 19:  log likelihood = -339.67731  (not concave)
Iteration 20:  log likelihood = -339.67731  (not concave)
Iteration 21:  log likelihood = -339.67731  (not concave)
Iteration 22:  log likelihood = -339.67731  (not concave)
Iteration 23:  log likelihood = -339.67731  (not concave)
Iteration 24:  log likelihood = -339.67731  (not concave)
Iteration 25:  log likelihood = -339.67731  (not concave)
Iteration 26:  log likelihood = -339.67731  (not concave)
Iteration 27:  log likelihood = -339.67731  (not concave)
Iteration 28:  log likelihood = -339.66788  (not concave)
Iteration 29:  log likelihood = -339.66729  (not concave)
Iteration 30:  log likelihood = -339.66729  (not concave)
Iteration 31:  log likelihood = -339.66729  (not concave)
Iteration 32:  log likelihood = -339.66729  (not concave)
Iteration 33:  log likelihood = -339.66729  (not concave)
Iteration 34:  log likelihood = -339.66729  (not concave)
Iteration 35:  log likelihood = -339.66729  (not concave)
Iteration 36:  log likelihood = -339.66729  (not concave)
Iteration 37:  log likelihood = -339.66729  
Iteration 38:  log likelihood = -339.66729  (not concave)
Iteration 39:  log likelihood = -339.66645  (not concave)
Iteration 40:  log likelihood = -339.66644  (not concave)
Iteration 41:  log likelihood = -339.66644  (not concave)
Iteration 42:  log likelihood = -339.66644  (not concave)
Iteration 43:  log likelihood = -339.66644  (not concave)
Iteration 44:  log likelihood = -339.66644  
Iteration 45:  log likelihood = -339.66644  (not concave)
Iteration 46:  log likelihood = -339.66644  
Iteration 47:  log likelihood = -339.66644  (not concave)
Iteration 48:  log likelihood = -339.66644  
Iteration 49:  log likelihood = -339.66644  (not concave)
Iteration 50:  log likelihood = -339.66644  (not concave)
Iteration 51:  log likelihood = -339.66644  (not concave)
Iteration 52:  log likelihood = -339.66644  (not concave)
Iteration 53:  log likelihood = -339.66644  (not concave)
Iteration 54:  log likelihood = -339.66644  (not concave)
Iteration 55:  log likelihood = -339.66644  (not concave)
Iteration 56:  log likelihood = -339.66644  
Iteration 57:  log likelihood = -339.66644  (not concave)
Iteration 58:  log likelihood = -339.66644  (not concave)
Iteration 59:  log likelihood = -339.66644  (not concave)
Iteration 60:  log likelihood = -339.66644  (not concave)
Iteration 61:  log likelihood = -339.66644  (not concave)
Iteration 62:  log likelihood = -339.66644  (not concave)
Iteration 63:  log likelihood = -339.66644  (not concave)
Iteration 64:  log likelihood = -339.66644  
Iteration 65:  log likelihood = -339.66644  (not concave)
Iteration 66:  log likelihood = -339.66644  (not concave)
Iteration 67:  log likelihood = -339.66644  (not concave)
Iteration 68:  log likelihood = -339.66644  (not concave)
Iteration 69:  log likelihood = -339.66644  (not concave)
Iteration 70:  log likelihood = -339.66644  
Iteration 71:  log likelihood = -339.66644  (backed up)
Iteration 72:  log likelihood = -339.66644  (backed up)
Iteration 73:  log likelihood = -339.66644  (not concave)
Iteration 74:  log likelihood = -339.66644  
Iteration 75:  log likelihood = -339.66644  (not concave)
Iteration 76:  log likelihood = -339.66644  (not concave)
Iteration 77:  log likelihood = -339.66644  

Mixed-effects logistic regression               Number of obs     =        637
Group variable:    hospital_cat                 Number of groups  =          2

                                                Obs per group:
                                                              min =        290
                                                              avg =      318.5
                                                              max =        347

Integration method: mvaghermite                 Integration pts.  =          7

                                                Wald chi2(16)     =      40.41
Log likelihood = -339.66644                     Prob > chi2       =     0.0007
-------------------------------------------------------------------------------------------------
                       toms_old | Odds Ratio   Std. Err.      z    P>|z|     [95% Conf. Interval]
--------------------------------+----------------------------------------------------------------
                            age |   1.010132   .0082075     1.24   0.215     .9941734    1.026348
                                |
                            sex |
                           Sex  |   1.288756   .3332298     0.98   0.327     .7763865    2.139259
                                |
                     newmarital |
                       Married  |   1.490457   .3690547     1.61   0.107     .9173853    2.421514
          Divorced / separated  |   .8443432    .457533    -0.31   0.755     .2919239    2.442128
                                |
             road_user_category |
                    Pedestrian  |   .5297794   .2045552    -1.65   0.100     .2485618    1.129161
                  Motorcyclist  |   .7974132   .1891176    -0.95   0.340      .500967    1.269281
                                |
               injury_mechanism |
   Motorcycle-pedestrian crash  |   1.328408   .4558248     0.83   0.408     .6780373    2.602613
          Motorcycle-car crash  |   .7125563     .19125    -1.26   0.207     .4210724    1.205817
Motorcycle-static object crash  |   1.715918   .4945911     1.87   0.061     .9753233    3.018869
                                |
                tibial_fracture |
                           Yes  |   1.416895   .3088711     1.60   0.110     .9242361    2.172163
                                |
               serious_injuries |
                          >one  |   1.647909   .5222485     1.58   0.115     .8854705     3.06685
                           One  |   1.003167   .2737263     0.01   0.991     .5876413    1.712513
                                |
                medical_illness |
                           Yes  |   1.432509   .5208768     0.99   0.323     .7024103    2.921488
                                |
                          femur |
                           Yes  |   .3291467    .260311    -1.41   0.160     .0698559    1.550872
                                |
        newprehospital_interval |
                 More than 1 h  |   1.240163   .2457129     1.09   0.277     .8410675    1.828635
                                |
                     timeperiod |
                    Post-covid  |   2.079356    .595298     2.56   0.011     1.186421    3.644341
                          _cons |   .0793384    .037056    -5.43   0.000     .0317628    .1981744
--------------------------------+----------------------------------------------------------------
hospital_cat                    |
                      var(_cons)|   2.48e-16   .0000446                             .           .
-------------------------------------------------------------------------------------------------
Note: Estimates are transformed only in the first equation.
Note: _cons estimates baseline odds (conditional on zero random effects).
LR test vs. logistic model: chibar2(01) = 0.00        Prob >= chibar2 = 1.0000

. melogit toms_old age i.newmarital i.road_user_category i.injury_mechanism i.tibial_fracture ib2.serious_injuries i.medical_illness i.femur i.newprehospital_interval i.timeperiod || hospital_cat:, or difficul
> t

Fitting fixed-effects model:

Iteration 0:   log likelihood = -340.77315  
Iteration 1:   log likelihood = -340.14526  
Iteration 2:   log likelihood = -340.14361  
Iteration 3:   log likelihood = -340.14361  

Refining starting values:

Grid node 0:   log likelihood = -343.91547

Fitting full model:

Iteration 0:   log likelihood = -343.91547  (not concave)
Iteration 1:   log likelihood =  -341.9056  (not concave)
Iteration 2:   log likelihood = -341.34867  (not concave)
Iteration 3:   log likelihood = -340.76329  (not concave)
Iteration 4:   log likelihood = -340.49859  (not concave)
Iteration 5:   log likelihood = -340.26416  (not concave)
Iteration 6:   log likelihood = -340.24992  (not concave)
Iteration 7:   log likelihood = -340.24886  (not concave)
Iteration 8:   log likelihood = -340.24879  (not concave)
Iteration 9:   log likelihood = -340.24877  (not concave)
Iteration 10:  log likelihood = -340.24877  (not concave)
Iteration 11:  log likelihood = -340.24877  (not concave)
Iteration 12:  log likelihood = -340.24877  (not concave)
Iteration 13:  log likelihood = -340.24877  (not concave)
Iteration 14:  log likelihood = -340.24877  
Iteration 15:  log likelihood = -340.24877  (not concave)
Iteration 16:  log likelihood = -340.14506  (not concave)
Iteration 17:  log likelihood = -340.14379  (not concave)
Iteration 18:  log likelihood = -340.14374  (not concave)
Iteration 19:  log likelihood = -340.14373  (not concave)
Iteration 20:  log likelihood = -340.14373  (not concave)
Iteration 21:  log likelihood = -340.14373  (not concave)
Iteration 22:  log likelihood = -340.14373  (not concave)
Iteration 23:  log likelihood = -340.14373  
Iteration 24:  log likelihood = -340.14373  (backed up)
Iteration 25:  log likelihood = -340.14373  (not concave)
Iteration 26:  log likelihood = -340.14361  (not concave)
Iteration 27:  log likelihood = -340.14361  (not concave)
Iteration 28:  log likelihood = -340.14361  (not concave)
Iteration 29:  log likelihood = -340.14361  (not concave)
Iteration 30:  log likelihood = -340.14361  (not concave)
Iteration 31:  log likelihood = -340.14361  (not concave)
Iteration 32:  log likelihood = -340.14361  (not concave)
Iteration 33:  log likelihood = -340.14361  
Iteration 34:  log likelihood = -340.14361  (not concave)
Iteration 35:  log likelihood = -340.14361  (not concave)
Iteration 36:  log likelihood = -340.14361  (not concave)
Iteration 37:  log likelihood = -340.14361  
Iteration 38:  log likelihood = -340.14361  (backed up)
Iteration 39:  log likelihood = -340.14361  (backed up)

Mixed-effects logistic regression               Number of obs     =        637
Group variable:    hospital_cat                 Number of groups  =          2

                                                Obs per group:
                                                              min =        290
                                                              avg =      318.5
                                                              max =        347

Integration method: mvaghermite                 Integration pts.  =          7

                                                Wald chi2(15)     =      39.59
Log likelihood = -340.14361                     Prob > chi2       =     0.0005
-------------------------------------------------------------------------------------------------
                       toms_old | Odds Ratio   Std. Err.      z    P>|z|     [95% Conf. Interval]
--------------------------------+----------------------------------------------------------------
                            age |   1.009915   .0082193     1.21   0.225     .9939332    1.026154
                                |
                     newmarital |
                       Married  |   1.497277   .3705102     1.63   0.103     .9218649    2.431852
          Divorced / separated  |   .8908523   .4781322    -0.22   0.830     .3111391    2.550685
                                |
             road_user_category |
                    Pedestrian  |   .5042747   .1925546    -1.79   0.073     .2385835    1.065845
                  Motorcyclist  |   .7264286   .1569548    -1.48   0.139     .4756409    1.109447
                                |
               injury_mechanism |
   Motorcycle-pedestrian crash  |   1.372511   .4676377     0.93   0.353     .7038778    2.676299
          Motorcycle-car crash  |   .7210837   .1931913    -1.22   0.222     .4265141    1.219096
Motorcycle-static object crash  |   1.762443   .5060361     1.97   0.048      1.00396    3.093953
                                |
                tibial_fracture |
                           Yes  |   1.401433   .3050268     1.55   0.121      .914756    2.147036
                                |
               serious_injuries |
                          >one  |   1.650754   .5223649     1.58   0.113     .8878261    3.069282
                           One  |   .9889452    .268902    -0.04   0.967     .5803952    1.685081
                                |
                medical_illness |
                           Yes  |   1.416354   .5156015     0.96   0.339      .693913    2.890935
                                |
                          femur |
                           Yes  |   .3232448    .255108    -1.43   0.152     .0688264    1.518128
                                |
        newprehospital_interval |
                 More than 1 h  |   1.224097   .2416415     1.02   0.306     .8313528     1.80238
                                |
                     timeperiod |
                    Post-covid  |   2.066142   .5908442     2.54   0.011     1.179632    3.618878
                          _cons |   .0891631   .0401578    -5.37   0.000     .0368822     .215553
--------------------------------+----------------------------------------------------------------
hospital_cat                    |
                      var(_cons)|   1.88e-16   .0000575                             .           .
-------------------------------------------------------------------------------------------------
Note: Estimates are transformed only in the first equation.
Note: _cons estimates baseline odds (conditional on zero random effects).
LR test vs. logistic model: chibar2(01) = 0.00        Prob >= chibar2 = 1.0000

. melogit toms_old age i.newmarital i.road_user_category i.injury_mechanism ib2.serious_injuries i.newprehospital_interval i.timeperiod || hospital_cat:, or difficult

Fitting fixed-effects model:

Iteration 0:   log likelihood = -343.12009  
Iteration 1:   log likelihood = -342.57009  
Iteration 2:   log likelihood = -342.56988  
Iteration 3:   log likelihood = -342.56988  

Refining starting values:

Grid node 0:   log likelihood = -346.32424

Fitting full model:

Iteration 0:   log likelihood = -346.32424  (not concave)
Iteration 1:   log likelihood = -344.26751  (not concave)
Iteration 2:   log likelihood = -343.70565  (not concave)
Iteration 3:   log likelihood = -343.11455  (not concave)
Iteration 4:   log likelihood = -342.84773  (not concave)
Iteration 5:   log likelihood = -342.73008  (not concave)
Iteration 6:   log likelihood = -342.71134  (not concave)
Iteration 7:   log likelihood = -342.71074  (not concave)
Iteration 8:   log likelihood = -342.71069  (not concave)
Iteration 9:   log likelihood = -342.71069  (not concave)
Iteration 10:  log likelihood = -342.71069  (not concave)
Iteration 11:  log likelihood = -342.71069  (not concave)
Iteration 12:  log likelihood = -342.71069  (not concave)
Iteration 13:  log likelihood = -342.71069  
Iteration 14:  log likelihood = -342.71069  (backed up)
Iteration 15:  log likelihood = -342.71069  (not concave)
Iteration 16:  log likelihood = -342.57765  (not concave)
Iteration 17:  log likelihood = -342.57144  (not concave)
Iteration 18:  log likelihood = -342.57102  (not concave)
Iteration 19:  log likelihood = -342.57096  (not concave)
Iteration 20:  log likelihood = -342.57096  (not concave)
Iteration 21:  log likelihood = -342.57095  (not concave)
Iteration 22:  log likelihood = -342.57095  (not concave)
Iteration 23:  log likelihood = -342.57095  (not concave)
Iteration 24:  log likelihood = -342.57095  (not concave)
Iteration 25:  log likelihood = -342.57095  
Iteration 26:  log likelihood = -342.57095  (backed up)
Iteration 27:  log likelihood = -342.57095  (backed up)
Iteration 28:  log likelihood = -342.57095  (backed up)
Iteration 29:  log likelihood = -342.57095  (backed up)
Iteration 30:  log likelihood = -342.57095  (not concave)
Iteration 31:  log likelihood = -342.56988  (not concave)
Iteration 32:  log likelihood = -342.56988  (not concave)
Iteration 33:  log likelihood = -342.56988  (not concave)
Iteration 34:  log likelihood = -342.56988  (not concave)
Iteration 35:  log likelihood = -342.56988  
Iteration 36:  log likelihood = -342.56988  (backed up)
Iteration 37:  log likelihood = -342.56988  (not concave)
Iteration 38:  log likelihood = -342.56988  
Iteration 39:  log likelihood = -342.56988  (not concave)
Iteration 40:  log likelihood = -342.56988  (not concave)
Iteration 41:  log likelihood = -342.56988  (not concave)
Iteration 42:  log likelihood = -342.56988  
Iteration 43:  log likelihood = -342.56988  (not concave)
Iteration 44:  log likelihood = -342.56988  
Iteration 45:  log likelihood = -342.56988  (not concave)
Iteration 46:  log likelihood = -342.56988  (not concave)
Iteration 47:  log likelihood = -342.56988  (not concave)
Iteration 48:  log likelihood = -342.56988  
Iteration 49:  log likelihood = -342.56988  (not concave)
Iteration 50:  log likelihood = -342.56988  
Iteration 51:  log likelihood = -342.56988  (not concave)
Iteration 52:  log likelihood = -342.56988  (not concave)
Iteration 53:  log likelihood = -342.56988  

Mixed-effects logistic regression               Number of obs     =        637
Group variable:    hospital_cat                 Number of groups  =          2

                                                Obs per group:
                                                              min =        290
                                                              avg =      318.5
                                                              max =        347

Integration method: mvaghermite                 Integration pts.  =          7

                                                Wald chi2(12)     =      35.77
Log likelihood = -342.56988                     Prob > chi2       =     0.0004
-------------------------------------------------------------------------------------------------
                       toms_old | Odds Ratio   Std. Err.      z    P>|z|     [95% Conf. Interval]
--------------------------------+----------------------------------------------------------------
                            age |   1.012349    .007825     1.59   0.112     .9971283    1.027803
                                |
                     newmarital |
                       Married  |   1.581795   .3874591     1.87   0.061     .9786995    2.556532
          Divorced / separated  |   .9313598   .4848366    -0.14   0.891     .3357444    2.583606
                                |
             road_user_category |
                    Pedestrian  |   .5000065    .190012    -1.82   0.068     .2374121    1.053049
                  Motorcyclist  |   .7061282   .1509711    -1.63   0.104     .4644037    1.073672
                                |
               injury_mechanism |
   Motorcycle-pedestrian crash  |   1.412967    .478332     1.02   0.307     .7277374    2.743402
          Motorcycle-car crash  |   .7335074   .1949757    -1.17   0.244     .4356565    1.234994
Motorcycle-static object crash  |    1.74668   .4980455     1.96   0.050     .9988566    3.054384
                                |
               serious_injuries |
                          >one  |    1.90437   .5653378     2.17   0.030     1.064292    3.407548
                           One  |   1.073638    .283248     0.27   0.788     .6401671    1.800622
                                |
        newprehospital_interval |
                 More than 1 h  |   1.245238   .2436726     1.12   0.262     .8485674    1.827337
                                |
                     timeperiod |
                    Post-covid  |   2.091456   .5985792     2.58   0.010     1.193529     3.66492
                          _cons |   .0804888   .0360632    -5.62   0.000     .0334466    .1936949
--------------------------------+----------------------------------------------------------------
hospital_cat                    |
                      var(_cons)|   5.94e-17   .0000173                             .           .
-------------------------------------------------------------------------------------------------
Note: Estimates are transformed only in the first equation.
Note: _cons estimates baseline odds (conditional on zero random effects).
LR test vs. logistic model: chibar2(01) = 0.00        Prob >= chibar2 = 1.0000

. melogit toms_old age i.newmarital i.road_user_category i.injury_mechanism ib2.serious_injuries i.timeperiod || hospital_cat:, or difficult

Fitting fixed-effects model:

Iteration 0:   log likelihood = -343.74951  
Iteration 1:   log likelihood = -343.20303  
Iteration 2:   log likelihood = -343.20284  
Iteration 3:   log likelihood = -343.20284  

Refining starting values:

Grid node 0:   log likelihood = -346.62068

Fitting full model:

Iteration 0:   log likelihood = -346.62068  (not concave)
Iteration 1:   log likelihood = -344.58092  (not concave)
Iteration 2:   log likelihood = -344.02125  (not concave)
Iteration 3:   log likelihood = -343.45264  (not concave)
Iteration 4:   log likelihood = -343.36337  
Iteration 5:   log likelihood = -343.31485  
Iteration 6:   log likelihood = -343.31048  (backed up)
Iteration 7:   log likelihood = -343.30835  (backed up)
Iteration 8:   log likelihood = -343.30829  (backed up)
Iteration 9:   log likelihood = -343.30826  (backed up)
Iteration 10:  log likelihood = -343.30824  (backed up)
Iteration 11:  log likelihood = -343.30824  (backed up)
Iteration 12:  log likelihood = -343.30824  (backed up)
Iteration 13:  log likelihood = -343.30824  (backed up)
Iteration 14:  log likelihood = -343.30824  (backed up)
Iteration 15:  log likelihood = -343.30824  (backed up)
Iteration 16:  log likelihood = -343.30824  (backed up)
Iteration 17:  log likelihood = -343.30824  (backed up)
Iteration 18:  log likelihood = -343.30824  (backed up)
Iteration 19:  log likelihood = -343.30824  (not concave)
Iteration 20:  log likelihood =  -343.2035  
Iteration 21:  log likelihood = -343.20291  (backed up)
Iteration 22:  log likelihood = -343.20291  (backed up)
Iteration 23:  log likelihood = -343.20291  (backed up)
Iteration 24:  log likelihood = -343.20291  (backed up)
Iteration 25:  log likelihood = -343.20291  (backed up)
Iteration 26:  log likelihood = -343.20291  (backed up)
Iteration 27:  log likelihood = -343.20291  (backed up)
Iteration 28:  log likelihood = -343.20291  (backed up)
Iteration 29:  log likelihood = -343.20291  (backed up)
Iteration 30:  log likelihood = -343.20291  (backed up)
Iteration 31:  log likelihood = -343.20291  (not concave)
Iteration 32:  log likelihood = -343.20284  
Iteration 33:  log likelihood = -343.20284  (backed up)
Iteration 34:  log likelihood = -343.20284  (backed up)
Iteration 35:  log likelihood = -343.20284  (backed up)
Iteration 36:  log likelihood = -343.20284  (backed up)
Iteration 37:  log likelihood = -343.20284  (backed up)
Iteration 38:  log likelihood = -343.20284  (backed up)
Iteration 39:  log likelihood = -343.20284  (backed up)
Iteration 40:  log likelihood = -343.20284  (backed up)
Iteration 41:  log likelihood = -343.20284  (not concave)
Iteration 42:  log likelihood = -343.20284  
Iteration 43:  log likelihood = -343.20284  (not concave)
Iteration 44:  log likelihood = -343.20284  
Iteration 45:  log likelihood = -343.20284  (backed up)
Iteration 46:  log likelihood = -343.20284  (not concave)
Iteration 47:  log likelihood = -343.20284  
Iteration 48:  log likelihood = -343.20284  (backed up)
Iteration 49:  log likelihood = -343.20284  (backed up)
Iteration 50:  log likelihood = -343.20284  (backed up)
Iteration 51:  log likelihood = -343.20284  (not concave)
Iteration 52:  log likelihood = -343.20284  (not concave)
Iteration 53:  log likelihood = -343.20284  
Iteration 54:  log likelihood = -343.20284  (backed up)
Iteration 55:  log likelihood = -343.20284  (backed up)
Iteration 56:  log likelihood = -343.20284  (not concave)
Iteration 57:  log likelihood = -343.20284  (not concave)
Iteration 58:  log likelihood = -343.20284  
Iteration 59:  log likelihood = -343.20284  (not concave)
Iteration 60:  log likelihood = -343.20284  
Iteration 61:  log likelihood = -343.20284  (backed up)
Iteration 62:  log likelihood = -343.20284  (backed up)

Mixed-effects logistic regression               Number of obs     =        637
Group variable:    hospital_cat                 Number of groups  =          2

                                                Obs per group:
                                                              min =        290
                                                              avg =      318.5
                                                              max =        347

Integration method: mvaghermite                 Integration pts.  =          7

                                                Wald chi2(11)     =      34.76
Log likelihood = -343.20284                     Prob > chi2       =     0.0003
-------------------------------------------------------------------------------------------------
                       toms_old | Odds Ratio   Std. Err.      z    P>|z|     [95% Conf. Interval]
--------------------------------+----------------------------------------------------------------
                            age |   1.012207   .0078182     1.57   0.116     .9969986    1.027647
                                |
                     newmarital |
                       Married  |   1.613613   .3939113     1.96   0.050     1.000014    2.603711
          Divorced / separated  |    .981699   .5078509    -0.04   0.972     .3561527    2.705955
                                |
             road_user_category |
                    Pedestrian  |   .5113937     .19404    -1.77   0.077     .2430977    1.075796
                  Motorcyclist  |   .7150521   .1524409    -1.57   0.116     .4708377    1.085936
                                |
               injury_mechanism |
   Motorcycle-pedestrian crash  |   1.412634   .4775758     1.02   0.307     .7282158    2.740308
          Motorcycle-car crash  |   .7309026   .1938425    -1.18   0.237     .4346229    1.229154
Motorcycle-static object crash  |   1.779016    .505888     2.03   0.043     1.018894    3.106211
                                |
               serious_injuries |
                          >one  |   1.942951   .5754701     2.24   0.025     1.087301    3.471952
                           One  |   1.102939    .289753     0.37   0.709     .6590717     1.84574
                                |
                     timeperiod |
                    Post-covid  |   2.090042   .5975335     2.58   0.010     1.193439    3.660241
                          _cons |   .0880648   .0387467    -5.52   0.000     .0371785    .2085997
--------------------------------+----------------------------------------------------------------
hospital_cat                    |
                      var(_cons)|   7.17e-16   .0001497                             .           .
-------------------------------------------------------------------------------------------------
Note: Estimates are transformed only in the first equation.
Note: _cons estimates baseline odds (conditional on zero random effects).
LR test vs. logistic model: chibar2(01) = 0.00        Prob >= chibar2 = 1.0000

. melogit toms_old i.newmarital i.road_user_category i.injury_mechanism ib2.serious_injuries i.timeperiod || hospital_cat:, or difficult

Fitting fixed-effects model:

Iteration 0:   log likelihood = -345.00536  
Iteration 1:   log likelihood = -344.43325  
Iteration 2:   log likelihood = -344.43305  
Iteration 3:   log likelihood = -344.43305  

Refining starting values:

Grid node 0:   log likelihood = -347.90533

Fitting full model:

Iteration 0:   log likelihood = -347.90533  (not concave)
Iteration 1:   log likelihood = -345.84423  (not concave)
Iteration 2:   log likelihood = -345.28138  (not concave)
Iteration 3:   log likelihood = -344.70467  (not concave)
Iteration 4:   log likelihood = -344.57261  
Iteration 5:   log likelihood = -344.53341  
Iteration 6:   log likelihood = -344.52004  (backed up)
Iteration 7:   log likelihood = -344.51855  (backed up)
Iteration 8:   log likelihood = -344.51781  (backed up)
Iteration 9:   log likelihood = -344.51744  (backed up)
Iteration 10:  log likelihood = -344.51726  (backed up)
Iteration 11:  log likelihood = -344.51717  (backed up)
Iteration 12:  log likelihood = -344.51716  (backed up)
Iteration 13:  log likelihood = -344.51716  (backed up)
Iteration 14:  log likelihood = -344.51715  (backed up)
Iteration 15:  log likelihood = -344.51715  (backed up)
Iteration 16:  log likelihood = -344.51715  (backed up)
Iteration 17:  log likelihood = -344.51715  (backed up)
Iteration 18:  log likelihood = -344.51715  (backed up)
Iteration 19:  log likelihood = -344.51715  (backed up)
Iteration 20:  log likelihood = -344.51715  (backed up)
Iteration 21:  log likelihood = -344.51715  (backed up)
Iteration 22:  log likelihood = -344.51715  (not concave)
Iteration 23:  log likelihood = -344.43333  
Iteration 24:  log likelihood = -344.43316  (backed up)
Iteration 25:  log likelihood = -344.43311  (backed up)
Iteration 26:  log likelihood = -344.43309  (backed up)
Iteration 27:  log likelihood = -344.43308  (backed up)
Iteration 28:  log likelihood = -344.43308  (backed up)
Iteration 29:  log likelihood = -344.43308  (backed up)
Iteration 30:  log likelihood = -344.43308  (backed up)
Iteration 31:  log likelihood = -344.43308  (backed up)
Iteration 32:  log likelihood = -344.43308  (backed up)
Iteration 33:  log likelihood = -344.43308  (backed up)
Iteration 34:  log likelihood = -344.43308  (backed up)
Iteration 35:  log likelihood = -344.43308  (backed up)
Iteration 36:  log likelihood = -344.43308  (backed up)
Iteration 37:  log likelihood = -344.43308  (not concave)
Iteration 38:  log likelihood = -344.43308  (not concave)
Iteration 39:  log likelihood = -344.43307  
Iteration 40:  log likelihood = -344.43306  (backed up)
Iteration 41:  log likelihood = -344.43306  (backed up)
Iteration 42:  log likelihood = -344.43306  (backed up)
Iteration 43:  log likelihood = -344.43306  (backed up)
Iteration 44:  log likelihood = -344.43306  (backed up)
Iteration 45:  log likelihood = -344.43306  (backed up)
Iteration 46:  log likelihood = -344.43306  (backed up)
Iteration 47:  log likelihood = -344.43306  (backed up)
Iteration 48:  log likelihood = -344.43306  (not concave)
Iteration 49:  log likelihood = -344.43306  
Iteration 50:  log likelihood = -344.43306  (backed up)
Iteration 51:  log likelihood = -344.43306  (backed up)
Iteration 52:  log likelihood = -344.43306  (not concave)
Iteration 53:  log likelihood = -344.43305  
Iteration 54:  log likelihood = -344.43305  (backed up)
Iteration 55:  log likelihood = -344.43305  (backed up)
Iteration 56:  log likelihood = -344.43305  (backed up)
Iteration 57:  log likelihood = -344.43305  (backed up)
Iteration 58:  log likelihood = -344.43305  (backed up)
Iteration 59:  log likelihood = -344.43305  (backed up)
Iteration 60:  log likelihood = -344.43305  (backed up)
Iteration 61:  log likelihood = -344.43305  (backed up)
Iteration 62:  log likelihood = -344.43305  (not concave)
Iteration 63:  log likelihood = -344.43305  
Iteration 64:  log likelihood = -344.43305  (backed up)
Iteration 65:  log likelihood = -344.43305  (backed up)
Iteration 66:  log likelihood = -344.43305  (backed up)
Iteration 67:  log likelihood = -344.43305  (not concave)
Iteration 68:  log likelihood = -344.43305  (not concave)
Iteration 69:  log likelihood = -344.43305  
Iteration 70:  log likelihood = -344.43305  (not concave)
Iteration 71:  log likelihood = -344.43305  
Iteration 72:  log likelihood = -344.43305  (not concave)
Iteration 73:  log likelihood = -344.43305  
Iteration 74:  log likelihood = -344.43305  (backed up)
Iteration 75:  log likelihood = -344.43305  (backed up)
Iteration 76:  log likelihood = -344.43305  (backed up)
Iteration 77:  log likelihood = -344.43305  (backed up)
Iteration 78:  log likelihood = -344.43305  (not concave)
Iteration 79:  log likelihood = -344.43305  
Iteration 80:  log likelihood = -344.43305  (backed up)
Iteration 81:  log likelihood = -344.43305  (not concave)
Iteration 82:  log likelihood = -344.43305  
Iteration 83:  log likelihood = -344.43305  (not concave)
Iteration 84:  log likelihood = -344.43305  (not concave)
Iteration 85:  log likelihood = -344.43305  (not concave)
Iteration 86:  log likelihood = -344.43305  (not concave)
Iteration 87:  log likelihood = -344.43305  
Iteration 88:  log likelihood = -344.43305  (backed up)
Iteration 89:  log likelihood = -344.43305  (not concave)
Iteration 90:  log likelihood = -344.43305  
Iteration 91:  log likelihood = -344.43305  (not concave)
Iteration 92:  log likelihood = -344.43305  (not concave)
Iteration 93:  log likelihood = -344.43305  (not concave)
Iteration 94:  log likelihood = -344.43305  (not concave)
Iteration 95:  log likelihood = -344.43305  
Iteration 96:  log likelihood = -344.43305  (not concave)
Iteration 97:  log likelihood = -344.43305  

Mixed-effects logistic regression               Number of obs     =        637
Group variable:    hospital_cat                 Number of groups  =          2

                                                Obs per group:
                                                              min =        290
                                                              avg =      318.5
                                                              max =        347

Integration method: mvaghermite                 Integration pts.  =          7

                                                Wald chi2(10)     =      32.43
Log likelihood = -344.43305                     Prob > chi2       =     0.0003
-------------------------------------------------------------------------------------------------
                       toms_old | Odds Ratio   Std. Err.      z    P>|z|     [95% Conf. Interval]
--------------------------------+----------------------------------------------------------------
                     newmarital |
                       Married  |   1.972275   .4096294     3.27   0.001     1.312738    2.963171
          Divorced / separated  |   1.186524    .592637     0.34   0.732     .4457839    3.158122
                                |
             road_user_category |
                    Pedestrian  |   .5025812   .1901705    -1.82   0.069     .2393989    1.055092
                  Motorcyclist  |   .6957674   .1473677    -1.71   0.087     .4593826    1.053789
                                |
               injury_mechanism |
   Motorcycle-pedestrian crash  |   1.395393   .4714874     0.99   0.324       .71959    2.705876
          Motorcycle-car crash  |   .7112939    .187983    -1.29   0.197     .4237316    1.194008
Motorcycle-static object crash  |   1.768497   .5021082     2.01   0.045     1.013755    3.085147
                                |
               serious_injuries |
                          >one  |   1.978624   .5838193     2.31   0.021     1.109699    3.527944
                           One  |   1.097161   .2871699     0.35   0.723     .6568673    1.832581
                                |
                     timeperiod |
                    Post-covid  |   2.104846   .6007407     2.61   0.009     1.203041     3.68265
                          _cons |   .1151865   .0463337    -5.37   0.000     .0523608    .2533943
--------------------------------+----------------------------------------------------------------
hospital_cat                    |
                      var(_cons)|   6.68e-17   .0000141                             .           .
-------------------------------------------------------------------------------------------------
Note: Estimates are transformed only in the first equation.
Note: _cons estimates baseline odds (conditional on zero random effects).
LR test vs. logistic model: chibar2(01) = 0.00        Prob >= chibar2 = 1.0000

. melogit toms_old i.newmarital i.injury_mechanism ib2.serious_injuries i.timeperiod || hospital_cat:, or difficult

Fitting fixed-effects model:

Iteration 0:   log likelihood =  -347.3396  
Iteration 1:   log likelihood = -346.77403  
Iteration 2:   log likelihood = -346.77382  
Iteration 3:   log likelihood = -346.77382  

Refining starting values:

Grid node 0:   log likelihood = -350.32683

Fitting full model:

Iteration 0:   log likelihood = -350.32683  (not concave)
Iteration 1:   log likelihood = -348.22282  (not concave)
Iteration 2:   log likelihood = -347.65403  (not concave)
Iteration 3:   log likelihood = -347.06386  (not concave)
Iteration 4:   log likelihood =  -346.9347  (not concave)
Iteration 5:   log likelihood =  -346.8639  
Iteration 6:   log likelihood = -346.86012  (backed up)
Iteration 7:   log likelihood = -346.85833  (backed up)
Iteration 8:   log likelihood = -346.85789  (backed up)
Iteration 9:   log likelihood = -346.85786  (backed up)
Iteration 10:  log likelihood = -346.85785  (backed up)
Iteration 11:  log likelihood = -346.85785  (backed up)
Iteration 12:  log likelihood = -346.85785  (backed up)
Iteration 13:  log likelihood = -346.85785  (backed up)
Iteration 14:  log likelihood = -346.85785  (backed up)
Iteration 15:  log likelihood = -346.85785  (backed up)
Iteration 16:  log likelihood = -346.85785  (backed up)
Iteration 17:  log likelihood = -346.85785  (backed up)
Iteration 18:  log likelihood = -346.85785  (backed up)
Iteration 19:  log likelihood = -346.85785  (backed up)
Iteration 20:  log likelihood = -346.85785  (backed up)
Iteration 21:  log likelihood = -346.85785  (not concave)
Iteration 22:  log likelihood = -346.83194  
Iteration 23:  log likelihood = -346.82947  (backed up)
Iteration 24:  log likelihood = -346.82829  (backed up)
Iteration 25:  log likelihood =   -346.828  (backed up)
Iteration 26:  log likelihood = -346.82793  (backed up)
Iteration 27:  log likelihood = -346.82789  (backed up)
Iteration 28:  log likelihood = -346.82789  (backed up)
Iteration 29:  log likelihood = -346.82788  (backed up)
Iteration 30:  log likelihood = -346.82788  (backed up)
Iteration 31:  log likelihood = -346.82788  (backed up)
Iteration 32:  log likelihood = -346.82788  (backed up)
Iteration 33:  log likelihood = -346.82788  (backed up)
Iteration 34:  log likelihood = -346.82788  (backed up)
Iteration 35:  log likelihood = -346.82788  (backed up)
Iteration 36:  log likelihood = -346.82788  (backed up)
Iteration 37:  log likelihood = -346.82788  (not concave)
Iteration 38:  log likelihood = -346.77772  
Iteration 39:  log likelihood = -346.77689  (backed up)
Iteration 40:  log likelihood = -346.77673  (backed up)
Iteration 41:  log likelihood = -346.77672  (backed up)
Iteration 42:  log likelihood = -346.77671  (backed up)
Iteration 43:  log likelihood = -346.77671  (backed up)
Iteration 44:  log likelihood = -346.77671  (backed up)
Iteration 45:  log likelihood = -346.77671  (backed up)
Iteration 46:  log likelihood = -346.77671  (backed up)
Iteration 47:  log likelihood = -346.77671  (backed up)
Iteration 48:  log likelihood = -346.77671  (backed up)
Iteration 49:  log likelihood = -346.77671  (backed up)
Iteration 50:  log likelihood = -346.77671  (backed up)
Iteration 51:  log likelihood = -346.77671  (backed up)
Iteration 52:  log likelihood = -346.77671  (not concave)
Iteration 53:  log likelihood = -346.77384  (not concave)
Iteration 54:  log likelihood = -346.77382  (not concave)
Iteration 55:  log likelihood = -346.77382  (not concave)
Iteration 56:  log likelihood = -346.77382  (not concave)
Iteration 57:  log likelihood = -346.77382  (not concave)
Iteration 58:  log likelihood = -346.77382  (not concave)
Iteration 59:  log likelihood = -346.77382  
Iteration 60:  log likelihood = -346.77382  (not concave)
Iteration 61:  log likelihood = -346.77382  (not concave)
Iteration 62:  log likelihood = -346.77382  
Iteration 63:  log likelihood = -346.77382  (backed up)
Iteration 64:  log likelihood = -346.77382  (not concave)
Iteration 65:  log likelihood = -346.77382  (not concave)
Iteration 66:  log likelihood = -346.77382  
Iteration 67:  log likelihood = -346.77382  (backed up)
Iteration 68:  log likelihood = -346.77382  (not concave)
Iteration 69:  log likelihood = -346.77382  (not concave)
Iteration 70:  log likelihood = -346.77382  (not concave)
Iteration 71:  log likelihood = -346.77382  (not concave)
Iteration 72:  log likelihood = -346.77382  
Iteration 73:  log likelihood = -346.77382  (not concave)
Iteration 74:  log likelihood = -346.77382  (not concave)
Iteration 75:  log likelihood = -346.77382  (not concave)
Iteration 76:  log likelihood = -346.77382  (not concave)
Iteration 77:  log likelihood = -346.77382  

Mixed-effects logistic regression               Number of obs     =        637
Group variable:    hospital_cat                 Number of groups  =          2

                                                Obs per group:
                                                              min =        290
                                                              avg =      318.5
                                                              max =        347

Integration method: mvaghermite                 Integration pts.  =          7

                                                Wald chi2(8)      =      28.45
Log likelihood = -346.77382                     Prob > chi2       =     0.0004
-------------------------------------------------------------------------------------------------
                       toms_old | Odds Ratio   Std. Err.      z    P>|z|     [95% Conf. Interval]
--------------------------------+----------------------------------------------------------------
                     newmarital |
                       Married  |   1.983843   .4106207     3.31   0.001      1.32228    2.976398
          Divorced / separated  |   1.163758   .5788126     0.30   0.760     .4390409    3.084754
                                |
               injury_mechanism |
   Motorcycle-pedestrian crash  |   .9954135   .2366551    -0.02   0.985     .6246463    1.586255
          Motorcycle-car crash  |   .7094625    .186455    -1.31   0.192     .4238613    1.187504
Motorcycle-static object crash  |   1.689917   .4773921     1.86   0.063     .9714172    2.939849
                                |
               serious_injuries |
                          >one  |   1.762039   .5079496     1.97   0.049     1.001466    3.100234
                           One  |   1.029473   .2655078     0.11   0.910       .62099    1.706654
                                |
                     timeperiod |
                    Post-covid  |   2.095339   .5959535     2.60   0.009     1.199932    3.658911
                          _cons |   .1002094   .0392816    -5.87   0.000     .0464774    .2160604
--------------------------------+----------------------------------------------------------------
hospital_cat                    |
                      var(_cons)|   5.30e-16   .0000831                             .           .
-------------------------------------------------------------------------------------------------
Note: Estimates are transformed only in the first equation.
Note: _cons estimates baseline odds (conditional on zero random effects).
LR test vs. logistic model: chibar2(01) = 0.00        Prob >= chibar2 = 1.0000

. melogit toms_old i.newmarital ib2.serious_injuries i.timeperiod || hospital_cat:, or difficult

Fitting fixed-effects model:

Iteration 0:   log likelihood = -351.01559  
Iteration 1:   log likelihood = -350.38343  
Iteration 2:   log likelihood = -350.38311  
Iteration 3:   log likelihood = -350.38311  

Refining starting values:

Grid node 0:   log likelihood = -353.97178

Fitting full model:

Iteration 0:   log likelihood = -353.97178  (not concave)
Iteration 1:   log likelihood =  -351.7953  (not concave)
Iteration 2:   log likelihood = -351.21874  (not concave)
Iteration 3:   log likelihood = -350.61884  (not concave)
Iteration 4:   log likelihood = -350.48634  (not concave)
Iteration 5:   log likelihood = -350.44812  
Iteration 6:   log likelihood = -350.44346  (backed up)
Iteration 7:   log likelihood = -350.44244  (backed up)
Iteration 8:   log likelihood = -350.44219  (backed up)
Iteration 9:   log likelihood = -350.44218  (backed up)
Iteration 10:  log likelihood = -350.44217  (backed up)
Iteration 11:  log likelihood = -350.44217  (backed up)
Iteration 12:  log likelihood = -350.44217  (backed up)
Iteration 13:  log likelihood = -350.44217  (backed up)
Iteration 14:  log likelihood = -350.44217  (not concave)
Iteration 15:  log likelihood = -350.43152  
Iteration 16:  log likelihood = -350.42823  (backed up)
Iteration 17:  log likelihood = -350.42814  (backed up)
Iteration 18:  log likelihood = -350.42811  (backed up)
Iteration 19:  log likelihood =  -350.4281  (backed up)
Iteration 20:  log likelihood =  -350.4281  (backed up)
Iteration 21:  log likelihood =  -350.4281  (backed up)
Iteration 22:  log likelihood =  -350.4281  (backed up)
Iteration 23:  log likelihood =  -350.4281  (backed up)
Iteration 24:  log likelihood =  -350.4281  (backed up)
Iteration 25:  log likelihood =  -350.4281  (backed up)
Iteration 26:  log likelihood =  -350.4281  (not concave)
Iteration 27:  log likelihood = -350.40635  (not concave)
Iteration 28:  log likelihood =  -350.4025  
Iteration 29:  log likelihood = -350.40239  (backed up)
Iteration 30:  log likelihood = -350.40234  (backed up)
Iteration 31:  log likelihood = -350.40231  (backed up)
Iteration 32:  log likelihood = -350.40231  (backed up)
Iteration 33:  log likelihood = -350.40231  (backed up)
Iteration 34:  log likelihood = -350.40231  (backed up)
Iteration 35:  log likelihood = -350.40231  (backed up)
Iteration 36:  log likelihood = -350.40231  (backed up)
Iteration 37:  log likelihood = -350.40231  (not concave)
Iteration 38:  log likelihood = -350.40231  
Iteration 39:  log likelihood = -350.40231  (not concave)
Iteration 40:  log likelihood = -350.38321  (not concave)
Iteration 41:  log likelihood = -350.38312  (not concave)
Iteration 42:  log likelihood = -350.38311  (not concave)
Iteration 43:  log likelihood = -350.38311  (not concave)
Iteration 44:  log likelihood = -350.38311  (not concave)
Iteration 45:  log likelihood = -350.38311  (not concave)
Iteration 46:  log likelihood = -350.38311  (not concave)
Iteration 47:  log likelihood = -350.38311  (not concave)
Iteration 48:  log likelihood = -350.38311  (not concave)
Iteration 49:  log likelihood = -350.38311  
Iteration 50:  log likelihood = -350.38311  (not concave)
Iteration 51:  log likelihood = -350.38311  (not concave)
Iteration 52:  log likelihood = -350.38311  (not concave)
Iteration 53:  log likelihood = -350.38311  (not concave)
Iteration 54:  log likelihood = -350.38311  (not concave)
Iteration 55:  log likelihood = -350.38311  (not concave)
Iteration 56:  log likelihood = -350.38311  (not concave)
Iteration 57:  log likelihood = -350.38311  (not concave)
Iteration 58:  log likelihood = -350.38311  
Iteration 59:  log likelihood = -350.38311  (not concave)
Iteration 60:  log likelihood = -350.38311  
Iteration 61:  log likelihood = -350.38311  (not concave)
Iteration 62:  log likelihood = -350.38311  (not concave)
Iteration 63:  log likelihood = -350.38311  (not concave)
Iteration 64:  log likelihood = -350.38311  (not concave)
Iteration 65:  log likelihood = -350.38311  (not concave)
Iteration 66:  log likelihood = -350.38311  
Iteration 67:  log likelihood = -350.38311  (not concave)
Iteration 68:  log likelihood = -350.38311  
Iteration 69:  log likelihood = -350.38311  (backed up)
Iteration 70:  log likelihood = -350.38311  (backed up)
Iteration 71:  log likelihood = -350.38311  (not concave)
Iteration 72:  log likelihood = -350.38311  (not concave)
Iteration 73:  log likelihood = -350.38311  (not concave)
Iteration 74:  log likelihood = -350.38311  (not concave)
Iteration 75:  log likelihood = -350.38311  (not concave)
Iteration 76:  log likelihood = -350.38311  
Iteration 77:  log likelihood = -350.38311  (not concave)
Iteration 78:  log likelihood = -350.38311  
Iteration 79:  log likelihood = -350.38311  (backed up)

Mixed-effects logistic regression               Number of obs     =        637
Group variable:    hospital_cat                 Number of groups  =          2

                                                Obs per group:
                                                              min =        290
                                                              avg =      318.5
                                                              max =        347

Integration method: mvaghermite                 Integration pts.  =          7

                                                Wald chi2(5)      =      21.88
Log likelihood = -350.38311                     Prob > chi2       =     0.0006
---------------------------------------------------------------------------------------
             toms_old | Odds Ratio   Std. Err.      z    P>|z|     [95% Conf. Interval]
----------------------+----------------------------------------------------------------
           newmarital |
             Married  |   1.954834   .4005225     3.27   0.001     1.308304    2.920862
Divorced / separated  |   1.166394   .5761118     0.31   0.755     .4430119    3.070969
                      |
     serious_injuries |
                >one  |   1.682149   .4776918     1.83   0.067     .9641457    2.934852
                 One  |   1.048186   .2684455     0.18   0.854     .6345145    1.731551
                      |
           timeperiod |
          Post-covid  |   1.931667   .5390116     2.36   0.018     1.117927    3.337731
                _cons |   .1092629    .040517    -5.97   0.000     .0528238    .2260039
----------------------+----------------------------------------------------------------
hospital_cat          |
            var(_cons)|   6.24e-16   .0000452                             .           .
---------------------------------------------------------------------------------------
Note: Estimates are transformed only in the first equation.
Note: _cons estimates baseline odds (conditional on zero random effects).
LR test vs. logistic model: chibar2(01) = 0.00        Prob >= chibar2 = 1.0000

. 
. * Final model
. melogit toms_old i.newmarital i.injury_mechanism ib2.serious_injuries i.timeperiod || hospital_cat:, or difficult

Fitting fixed-effects model:

Iteration 0:   log likelihood =  -347.3396  
Iteration 1:   log likelihood = -346.77403  
Iteration 2:   log likelihood = -346.77382  
Iteration 3:   log likelihood = -346.77382  

Refining starting values:

Grid node 0:   log likelihood = -350.32683

Fitting full model:

Iteration 0:   log likelihood = -350.32683  (not concave)
Iteration 1:   log likelihood = -348.22282  (not concave)
Iteration 2:   log likelihood = -347.65403  (not concave)
Iteration 3:   log likelihood = -347.06386  (not concave)
Iteration 4:   log likelihood =  -346.9347  (not concave)
Iteration 5:   log likelihood =  -346.8639  
Iteration 6:   log likelihood = -346.86012  (backed up)
Iteration 7:   log likelihood = -346.85833  (backed up)
Iteration 8:   log likelihood = -346.85789  (backed up)
Iteration 9:   log likelihood = -346.85786  (backed up)
Iteration 10:  log likelihood = -346.85785  (backed up)
Iteration 11:  log likelihood = -346.85785  (backed up)
Iteration 12:  log likelihood = -346.85785  (backed up)
Iteration 13:  log likelihood = -346.85785  (backed up)
Iteration 14:  log likelihood = -346.85785  (backed up)
Iteration 15:  log likelihood = -346.85785  (backed up)
Iteration 16:  log likelihood = -346.85785  (backed up)
Iteration 17:  log likelihood = -346.85785  (backed up)
Iteration 18:  log likelihood = -346.85785  (backed up)
Iteration 19:  log likelihood = -346.85785  (backed up)
Iteration 20:  log likelihood = -346.85785  (backed up)
Iteration 21:  log likelihood = -346.85785  (not concave)
Iteration 22:  log likelihood = -346.83194  
Iteration 23:  log likelihood = -346.82947  (backed up)
Iteration 24:  log likelihood = -346.82829  (backed up)
Iteration 25:  log likelihood =   -346.828  (backed up)
Iteration 26:  log likelihood = -346.82793  (backed up)
Iteration 27:  log likelihood = -346.82789  (backed up)
Iteration 28:  log likelihood = -346.82789  (backed up)
Iteration 29:  log likelihood = -346.82788  (backed up)
Iteration 30:  log likelihood = -346.82788  (backed up)
Iteration 31:  log likelihood = -346.82788  (backed up)
Iteration 32:  log likelihood = -346.82788  (backed up)
Iteration 33:  log likelihood = -346.82788  (backed up)
Iteration 34:  log likelihood = -346.82788  (backed up)
Iteration 35:  log likelihood = -346.82788  (backed up)
Iteration 36:  log likelihood = -346.82788  (backed up)
Iteration 37:  log likelihood = -346.82788  (not concave)
Iteration 38:  log likelihood = -346.77772  
Iteration 39:  log likelihood = -346.77689  (backed up)
Iteration 40:  log likelihood = -346.77673  (backed up)
Iteration 41:  log likelihood = -346.77672  (backed up)
Iteration 42:  log likelihood = -346.77671  (backed up)
Iteration 43:  log likelihood = -346.77671  (backed up)
Iteration 44:  log likelihood = -346.77671  (backed up)
Iteration 45:  log likelihood = -346.77671  (backed up)
Iteration 46:  log likelihood = -346.77671  (backed up)
Iteration 47:  log likelihood = -346.77671  (backed up)
Iteration 48:  log likelihood = -346.77671  (backed up)
Iteration 49:  log likelihood = -346.77671  (backed up)
Iteration 50:  log likelihood = -346.77671  (backed up)
Iteration 51:  log likelihood = -346.77671  (backed up)
Iteration 52:  log likelihood = -346.77671  (not concave)
Iteration 53:  log likelihood = -346.77384  (not concave)
Iteration 54:  log likelihood = -346.77382  (not concave)
Iteration 55:  log likelihood = -346.77382  (not concave)
Iteration 56:  log likelihood = -346.77382  (not concave)
Iteration 57:  log likelihood = -346.77382  (not concave)
Iteration 58:  log likelihood = -346.77382  (not concave)
Iteration 59:  log likelihood = -346.77382  
Iteration 60:  log likelihood = -346.77382  (not concave)
Iteration 61:  log likelihood = -346.77382  (not concave)
Iteration 62:  log likelihood = -346.77382  
Iteration 63:  log likelihood = -346.77382  (backed up)
Iteration 64:  log likelihood = -346.77382  (not concave)
Iteration 65:  log likelihood = -346.77382  (not concave)
Iteration 66:  log likelihood = -346.77382  
Iteration 67:  log likelihood = -346.77382  (backed up)
Iteration 68:  log likelihood = -346.77382  (not concave)
Iteration 69:  log likelihood = -346.77382  (not concave)
Iteration 70:  log likelihood = -346.77382  (not concave)
Iteration 71:  log likelihood = -346.77382  (not concave)
Iteration 72:  log likelihood = -346.77382  
Iteration 73:  log likelihood = -346.77382  (not concave)
Iteration 74:  log likelihood = -346.77382  (not concave)
Iteration 75:  log likelihood = -346.77382  (not concave)
Iteration 76:  log likelihood = -346.77382  (not concave)
Iteration 77:  log likelihood = -346.77382  

Mixed-effects logistic regression               Number of obs     =        637
Group variable:    hospital_cat                 Number of groups  =          2

                                                Obs per group:
                                                              min =        290
                                                              avg =      318.5
                                                              max =        347

Integration method: mvaghermite                 Integration pts.  =          7

                                                Wald chi2(8)      =      28.45
Log likelihood = -346.77382                     Prob > chi2       =     0.0004
-------------------------------------------------------------------------------------------------
                       toms_old | Odds Ratio   Std. Err.      z    P>|z|     [95% Conf. Interval]
--------------------------------+----------------------------------------------------------------
                     newmarital |
                       Married  |   1.983843   .4106207     3.31   0.001      1.32228    2.976398
          Divorced / separated  |   1.163758   .5788126     0.30   0.760     .4390409    3.084754
                                |
               injury_mechanism |
   Motorcycle-pedestrian crash  |   .9954135   .2366551    -0.02   0.985     .6246463    1.586255
          Motorcycle-car crash  |   .7094625    .186455    -1.31   0.192     .4238613    1.187504
Motorcycle-static object crash  |   1.689917   .4773921     1.86   0.063     .9714172    2.939849
                                |
               serious_injuries |
                          >one  |   1.762039   .5079496     1.97   0.049     1.001466    3.100234
                           One  |   1.029473   .2655078     0.11   0.910       .62099    1.706654
                                |
                     timeperiod |
                    Post-covid  |   2.095339   .5959535     2.60   0.009     1.199932    3.658911
                          _cons |   .1002094   .0392816    -5.87   0.000     .0464774    .2160604
--------------------------------+----------------------------------------------------------------
hospital_cat                    |
                      var(_cons)|   5.30e-16   .0000831                             .           .
-------------------------------------------------------------------------------------------------
Note: Estimates are transformed only in the first equation.
Note: _cons estimates baseline odds (conditional on zero random effects).
LR test vs. logistic model: chibar2(01) = 0.00        Prob >= chibar2 = 1.0000

. estat icc

Residual intraclass correlation

------------------------------------------------------------------------------
                       Level |        ICC   Std. Err.     [95% Conf. Interval]
-----------------------------+------------------------------------------------
                hospital_cat |   1.61e-16   .0000253             .           1
------------------------------------------------------------------------------

. estat ic

Akaike's information criterion and Bayesian information criterion

-----------------------------------------------------------------------------
       Model |        Obs  ll(null)  ll(model)      df         AIC        BIC
-------------+---------------------------------------------------------------
           . |        637         .  -346.7738      10    713.5476   758.1153
-----------------------------------------------------------------------------
               Note: N=Obs used in calculating BIC; see [R] BIC note.

. 
. log close
      name:  <unnamed>
       log:  C:\Users\Thinkpad\Dropbox\PhD\Herman brain Injury\Ann Version dataset\Paper2\Summary 7724.log
  log type:  text
 closed on:   7 Jul 2024, 13:44:04
-----------------------------------------------------------------------------------------------------------------------------------------------------------------------------------------------------------------
```
